## Supplemental File 2 for "LAMP-coupled CRISPR-Cas12a assays for upgrading molecular detection of *Leishmania* infections": 18S_Gtryp_272_CO.fasta.xml (part 3 of 4)

```
2:displayCharacter>A</ns2:displayCharacter><ns2:description>A 3.7%; G 0.4%</ns2:description><ns2:value>3.6764705</ns2:value></ns2:annotationElement><ns2:annotationElement position="3909"><ns2:displayCharacter>A</ns2:displayCharacter><ns2:description>A 2.2%; G 1.8%</ns2:description><ns2:value>2.2058823</ns2:value></ns2:annotationElement><ns2:annotationElement position="3910"><ns2:displayCharacter>A</ns2:displayCharacter><ns2:description>A 3.7%; C 0.4%</ns2:description><ns2:value>3.6764705</ns2:value></ns2:annotationElement><ns2:annotationElement position="3911"><ns2:displayCharacter>G</ns2:displayCharacter><ns2:description>G 1.8%; C 0.4%</ns2:description><ns2:value>1.8382353</ns2:value></ns2:annotationElement><ns2:annotationElement position="3912"><ns2:displayCharacter>A</ns2:displayCharacter><ns2:description>A 2.2%</ns2:description><ns2:value>2.2058823</ns2:value></ns2:annotationElement><ns2:annotationElement position="3913"><ns2:displayCharacter>A</ns2:displayCharacter><ns2:description>A 2.2%</ns2:description><ns2:value>2.2058823</ns2:value></ns2:annotationElement><ns2:annotationElement position="3914"><ns2:displayCharacter>A</ns2:displayCharacter><ns2:description>A 1.8%; C 0.4%</ns2:description><ns2:value>1.8382353</ns2:value></ns2:annotationElement><ns2:annotationElement position="3915"><ns2:displayCharacter>+</ns2:displayCharacter><ns2:description>A 1.8%; T 1.8%; G 0.4%</ns2:description><ns2:value>1.8382353</ns2:value></ns2:annotationElement><ns2:annotationElement position="3916"><ns2:displayCharacter>G</ns2:displayCharacter><ns2:description>G 3.7%; C 0.4%</ns2:description><ns2:value>3.6764705</ns2:value></ns2:annotationElement><ns2:annotationElement position="3917"><ns2:displayCharacter>+</ns2:displayCharacter><ns2:description>A 1.8%; G 1.8%; C 0.4%</ns2:description><ns2:value>1.8382353</ns2:value></ns2:annotationElement><ns2:annotationElement position="3918"><ns2:displayCharacter>G</ns2:displayCharacter><ns2:description>G 3.7%; C 0.4%</ns2:description><ns2:value>3.6764705</ns2:value></ns2:annotationElement><ns2:annotationElement position="3919"><ns2:displayCharacter>A</ns2:displayCharacter><ns2:description>A 3.7%; C 0.4%</ns2:description><ns2:value>3.6764705</ns2:value></ns2:annotationElement><ns2:annotationElement position="3920"><ns2:displayCharacter>+</ns2:displayCharacter><ns2:description>A 1.8%; G 1.8%; C 0.4%</ns2:description><ns2:value>1.8382353</ns2:value></ns2:annotationElement><ns2:annotationElement position="3921"><ns2:displayCharacter>A</ns2:displayCharacter><ns2:description>A 2.2%; C 1.8%</ns2:description><ns2:value>2.2058823</ns2:value></ns2:annotationElement><ns2:annotationElement position="3922"><ns2:displayCharacter>G</ns2:displayCharacter><ns2:description>G 3.7%; C 0.4%</ns2:description><ns2:value>3.6764705</ns2:value></ns2:annotationElement><ns2:annotationElement position="3923"><ns2:displayCharacter>+</ns2:displayCharacter><ns2:description>G 1.8%; T 1.8%; C 0.4%</ns2:description><ns2:value>1.8382353</ns2:value></ns2:annotationElement><ns2:annotationElement position="3924"><ns2:displayCharacter>C</ns2:displayCharacter><ns2:description>C 4.0%</ns2:description><ns2:value>4.0441175</ns2:value></ns2:annotationElement><ns2:annotationElement position="3925"><ns2:displayCharacter>+</ns2:displayCharacter><ns2:description>A 1.8%; C 1.8%; G 0.4%</ns2:description><ns2:value>1.8382353</ns2:value></ns2:annotationElement><ns2:annotationElement position="3926"><ns2:displayCharacter>G</ns2:displayCharacter><ns2:description>G 2.2%; T 1.8%</ns2:description><ns2:value>2.2058823</ns2:value></ns2:annotationElement><ns2:annotationElement position="3927"><ns2:displayCharacter>A</ns2:displayCharacter><ns2:description>A 3.7%; G 0.4%</ns2:description><ns2:value>3.6764705</ns2:value></ns2:annotationElement><ns2:annotationElement position="3928"><ns2:displayCharacter>T</ns2:displayCharacter><ns2:description>T 3.7%</ns2:description><ns2:value>3.6764705</ns2:value></ns2:annotationElement><ns2:annotationElement position="3929"><ns2:displayCharacter>T</ns2:displayCharacter><ns2:description>T 1.8%; A 1.5%; G 0.4%</ns2:description><ns2:value>1.8382353</ns2:value></ns2:annotationElement><ns2:annotationElement position="3930"><ns2:displayCharacter>+</ns2:displayCharacter><ns2:description>G 1.8%; T 1.8%</ns2:description><ns2:value>1.8382353</ns2:value></ns2:annotationElement><ns2:annotationElement position="3931"><ns2:displayCharacter>+</ns2:displayCharacter><ns2:description>A 1.8%; G 1.8%</ns2:description><ns2:value>1.8382353</ns2:value></ns2:annotationElement><ns2:annotationElement position="3932"><ns2:displayCharacter>T</ns2:displayCharacter><ns2:description>T 3.7%</ns2:description><ns2:value>3.6764705</ns2:value></ns2:annotationElement><ns2:annotationElement position="3933"><ns2:displayCharacter>+</ns2:displayCharacter><ns2:description>A 1.8%; T 1.8%</ns2:description><ns2:value>1.8382353</ns2:value></ns2:annotationElement><ns2:annotationElement position="3934"><ns2:displayCharacter>+</ns2:displayCharacter><ns2:description>C 1.8%; T 1.8%</ns2:description><ns2:value>1.8382353</ns2:value></ns2:annotationElement><ns2:annotationElement position="3935"><ns2:displayCharacter>A</ns2:displayCharacter><ns2:description>A 3.7%</ns2:description><ns2:value>3.6764705</ns2:value></ns2:annotationElement><ns2:annotationElement position="3936"><ns2:displayCharacter>T</ns2:displayCharacter><ns2:description>T 3.7%</ns2:description><ns2:value>3.6764705</ns2:value></ns2:annotationElement><ns2:annotationElement position="3937"><ns2:displayCharacter>G</ns2:displayCharacter><ns2:description>G 3.7%</ns2:description><ns2:value>3.6764705</ns2:value></ns2:annotationElement><ns2:annotationElement position="3938"><ns2:displayCharacter>T</ns2:displayCharacter><ns2:description>T 3.7%</ns2:description><ns2:value>3.6764705</ns2:value></ns2:annotationElement><ns2:annotationElement position="3939"><ns2:displayCharacter>A</ns2:displayCharacter><ns2:description>A 3.7%</ns2:description><ns2:value>3.6764705</ns2:value></ns2:annotationElement><ns2:annotationElement position="3940"><ns2:displayCharacter>T</ns2:displayCharacter><ns2:description>T 3.7%</ns2:description><ns2:value>3.6764705</ns2:value></ns2:annotationElement><ns2:annotationElement position="3941"><ns2:displayCharacter>+</ns2:displayCharacter><ns2:description>A 1.8%; T 1.8%</ns2:description><ns2:value>1.8382353</ns2:value></ns2:annotationElement><ns2:annotationElement position="3942"><ns2:displayCharacter>+</ns2:displayCharacter><ns2:description>A 1.8%; T 1.8%</ns2:description><ns2:value>1.8382353</ns2:value></ns2:annotationElement><ns2:annotationElement position="3943"><ns2:displayCharacter>+</ns2:displayCharacter><ns2:description>A 1.8%; G 1.8%</ns2:description><ns2:value>1.8382353</ns2:value></ns2:annotationElement><ns2:annotationElement position="3944"><ns2:displayCharacter>C</ns2:displayCharacter><ns2:description>C 3.7%</ns2:description><ns2:value>3.6764705</ns2:value></ns2:annotationElement><ns2:annotationElement position="3945"><ns2:displayCharacter>+</ns2:displayCharacter><ns2:description>A 1.8%; T 1.8%</ns2:description><ns2:value>1.8382353</ns2:value></ns2:annotationElement><ns2:annotationElement position="3946"><ns2:displayCharacter>T</ns2:displayCharacter><ns2:description>T 3.7%</ns2:description><ns2:value>3.6764705</ns2:value></ns2:annotationElement><ns2:annotationElement position="3947"><ns2:displayCharacter>A</ns2:displayCharacter><ns2:description>A 1.8%</ns2:description><ns2:value>1.8382353</ns2:value></ns2:annotationElement><ns2:annotationElement position="3948"><ns2:displayCharacter>A</ns2:displayCharacter><ns2:description>A 1.8%</ns2:description><ns2:value>1.8382353</ns2:value></ns2:annotationElement><ns2:annotationElement position="3949"><ns2:displayCharacter>T</ns2:displayCharacter><ns2:description>T 1.8%</ns2:description><ns2:value>1.8382353</ns2:value></ns2:annotationElement><ns2:annotationElement position="3950"><ns2:displayCharacter>A</ns2:displayCharacter><ns2:description>A 1.8%</ns2:description><ns2:value>1.8382353</ns2:value></ns2:annotationElement><ns2:annotationElement position="3951"><ns2:displayCharacter>T</ns2:displayCharacter><ns2:description>T 1.8%</ns2:description><ns2:value>1.8382353</ns2:value></ns2:annotationElement><ns2:annotationElement position="3952"><ns2:displayCharacter>A</ns2:displayCharacter><ns2:description>A 1.8%</ns2:description><ns2:value>1.8382353</ns2:value></ns2:annotationElement><ns2:annotationElement position="3953"><ns2:displayCharacter>T</ns2:displayCharacter><ns2:description>T 1.8%</ns2:description><ns2:value>1.8382353</ns2:value></ns2:annotationElement><ns2:annotationElement position="3954"><ns2:displayCharacter>A</ns2:displayCharacter><ns2:description>A 1.8%</ns2:description><ns2:value>1.8382353</ns2:value></ns2:annotationElement><ns2:annotationElement position="3955"><ns2:displayCharacter>T</ns2:displayCharacter><ns2:description>T 1.8%</ns2:description><ns2:value>1.8382353</ns2:value></ns2:annotationElement><ns2:annotationElement position="3956"><ns2:displayCharacter>G</ns2:displayCharacter><ns2:description>G 1.8%</ns2:description><ns2:value>1.8382353</ns2:value></ns2:annotationElement><ns2:annotationElement position="3957"><ns2:displayCharacter>T</ns2:displayCharacter><ns2:description>T 1.8%</ns2:description><ns2:value>1.8382353</ns2:value></ns2:annotationElement><ns2:annotationElement position="3958"><ns2:displayCharacter>G</ns2:displayCharacter><ns2:description>G 1.8%</ns2:description><ns2:value>1.8382353</ns2:value></ns2:annotationElement><ns2:annotationElement position="3959"><ns2:displayCharacter>T</ns2:displayCharacter><ns2:description>T 1.8%</ns2:description><ns2:value>1.8382353</ns2:value></ns2:annotationElement><ns2:annotationElement position="3960"><ns2:displayCharacter>G</ns2:displayCharacter><ns2:description>G 3.7%</ns2:description><ns2:value>3.6764705</ns2:value></ns2:annotationElement><ns2:annotationElement position="3961"><ns2:displayCharacter>+</ns2:displayCharacter><ns2:description>G 1.8%; T 1.8%</ns2:description><ns2:value>1.8382353</ns2:value></ns2:annotationElement><ns2:annotationElement position="3962"><ns2:displayCharacter>+</ns2:displayCharacter><ns2:description>C 1.8%; G 1.8%</ns2:description><ns2:value>1.8382353</ns2:value></ns2:annotationElement><ns2:annotationElement position="3963"><ns2:displayCharacter>G</ns2:displayCharacter><ns2:description>G 3.7%</ns2:description><ns2:value>3.6764705</ns2:value></ns2:annotationElement><ns2:annotationElement position="3964"><ns2:displayCharacter>+</ns2:displayCharacter><ns2:description>A 1.8%; T 1.8%</ns2:description><ns2:value>1.8382353</ns2:value></ns2:annotationElement><ns2:annotationElement position="3965"><ns2:displayCharacter>T</ns2:displayCharacter><ns2:description>T 3.7%</ns2:description><ns2:value>3.6764705</ns2:value></ns2:annotationElement><ns2:annotationElement position="3966"><ns2:displayCharacter>T</ns2:displayCharacter><ns2:description>T 3.7%</ns2:description><ns2:value>3.6764705</ns2:value></ns2:annotationElement><ns2:annotationElement position="3967"><ns2:displayCharacter>+</ns2:displayCharacter><ns2:description>C 1.8%; T 1.8%</ns2:description><ns2:value>1.8382353</ns2:value></ns2:annotationElement><ns2:annotationElement position="3968"><ns2:displayCharacter>G</ns2:displayCharacter><ns2:description>G 3.7%</ns2:description><ns2:value>3.6764705</ns2:value></ns2:annotationElement><ns2:annotationElement position="3969"><ns2:displayCharacter>+</ns2:displayCharacter><ns2:description>C 1.8%; T 1.8%</ns2:description><ns2:value>1.8382353</ns2:value></ns2:annotationElement><ns2:annotationElement position="3970"><ns2:displayCharacter>+</ns2:displayCharacter><ns2:description>C 1.8%; G 1.8%</ns2:description><ns2:value>1.8382353</ns2:value></ns2:annotationElement><ns2:annotationElement position="3971"><ns2:displayCharacter>+</ns2:displayCharacter><ns2:description>A 1.8%; T 1.8%</ns2:description><ns2:value>1.8382353</ns2:value></ns2:annotationElement><ns2:annotationElement position="3972"><ns2:displayCharacter>+</ns2:displayCharacter><ns2:description>A 1.8%; G 1.8%</ns2:description><ns2:value>1.8382353</ns2:value></ns2:annotationElement><ns2:annotationElement position="3973"><ns2:displayCharacter>G</ns2:displayCharacter><ns2:description>G 1.8%</ns2:description><ns2:value>1.8382353</ns2:value></ns2:annotationElement><ns2:annotationElement position="3974"><ns2:displayCharacter>T</ns2:displayCharacter><ns2:description>T 3.7%</ns2:description><ns2:value>3.6764705</ns2:value></ns2:annotationElement><ns2:annotationElement position="3975"><ns2:displayCharacter>T</ns2:displayCharacter><ns2:description>T 3.7%</ns2:description><ns2:value>3.6764705</ns2:value></ns2:annotationElement><ns2:annotationElement position="3976"><ns2:displayCharacter>+</ns2:displayCharacter><ns2:description>A 1.8%; G 1.8%</ns2:description><ns2:value>1.8382353</ns2:value></ns2:annotationElement><ns2:annotationElement position="3977"><ns2:displayCharacter>+</ns2:displayCharacter><ns2:description>A 1.8%; T 1.8%</ns2:description><ns2:value>1.8382353</ns2:value></ns2:annotationElement><ns2:annotationElement position="3978"><ns2:displayCharacter>+</ns2:displayCharacter><ns2:description>C 1.8%; G 1.8%</ns2:description><ns2:value>1.8382353</ns2:value></ns2:annotationElement><ns2:annotationElement position="3979"><ns2:displayCharacter>C</ns2:displayCharacter><ns2:description>C 3.7%</ns2:description><ns2:value>3.6764705</ns2:value></ns2:annotationElement><ns2:annotationElement position="3980"><ns2:displayCharacter>A</ns2:displayCharacter><ns2:description>A 3.7%</ns2:description><ns2:value>3.6764705</ns2:value></ns2:annotationElement><ns2:annotationElement position="3981"><ns2:displayCharacter>+</ns2:displayCharacter><ns2:description>C 1.8%; G 1.8%</ns2:description><ns2:value>1.8382353</ns2:value></ns2:annotationElement><ns2:annotationElement position="3982"><ns2:displayCharacter>+</ns2:displayCharacter><ns2:description>A 1.8%; T 1.8%</ns2:description><ns2:value>1.8382353</ns2:value></ns2:annotationElement><ns2:annotationElement position="3983"><ns2:displayCharacter>+</ns2:displayCharacter><ns2:description>A 1.8%; T 1.8%</ns2:description><ns2:value>1.8382353</ns2:value></ns2:annotationElement><ns2:annotationElement position="3984"><ns2:displayCharacter>A</ns2:displayCharacter><ns2:description>A 3.7%</ns2:description><ns2:value>3.6764705</ns2:value></ns2:annotationElement><ns2:annotationElement position="3985"><ns2:displayCharacter>T</ns2:displayCharacter><ns2:description>T 3.7%</ns2:description><ns2:value>3.6764705</ns2:value></ns2:annotationElement><ns2:annotationElement position="3986"><ns2:displayCharacter>+</ns2:displayCharacter><ns2:description>A 1.8%; G 1.8%</ns2:description><ns2:value>1.8382353</ns2:value></ns2:annotationElement><ns2:annotationElement position="3987"><ns2:displayCharacter>+</ns2:displayCharacter><ns2:description>A 1.8%; C 1.8%</ns2:description><ns2:value>1.8382353</ns2:value></ns2:annotationElement><ns2:annotationElement position="3988"><ns2:displayCharacter>G</ns2:displayCharacter><ns2:description>G 3.7%</ns2:description><ns2:value>3.6764705</ns2:value></ns2:annotationElement><ns2:annotationElement position="3989"><ns2:displayCharacter>G</ns2:displayCharacter><ns2:description>G 3.7%</ns2:description><ns2:value>3.6764705</ns2:value></ns2:annotationElement><ns2:annotationElement position="3990"><ns2:displayCharacter>A</ns2:displayCharacter><ns2:description>A 3.7%</ns2:description><ns2:value>3.6764705</ns2:value></ns2:annotationElement><ns2:annotationElement position="3991"><ns2:displayCharacter>+</ns2:displayCharacter><ns2:description>A 1.8%; G 1.8%</ns2:description><ns2:value>1.8382353</ns2:value></ns2:annotationElement><ns2:annotationElement position="3992"><ns2:displayCharacter>A</ns2:displayCharacter><ns2:description>A 3.7%</ns2:description><ns2:value>3.6764705</ns2:value></ns2:annotationElement><ns2:annotationElement position="3993"><ns2:displayCharacter>+</ns2:displayCharacter><ns2:description>A 1.8%; C 1.8%</ns2:description><ns2:value>1.8382353</ns2:value></ns2:annotationElement><ns2:annotationElement position="3994"><ns2:displayCharacter>+</ns2:displayCharacter><ns2:description>A 1.8%; C 1.8%</ns2:description><ns2:value>1.8382353</ns2:value></ns2:annotationElement><ns2:annotationElement position="3995"><ns2:displayCharacter>G</ns2:displayCharacter><ns2:description>G 3.7%</ns2:description><ns2:value>3.6764705</ns2:value></ns2:annotationElement><ns2:annotationElement position="3996"><ns2:displayCharacter>+</ns2:displayCharacter><ns2:description>C 1.8%; G 1.8%</ns2:description><ns2:value>1.8382353</ns2:value></ns2:annotationElement><ns2:annotationElement position="3997"><ns2:displayCharacter>+</ns2:displayCharacter><ns2:description>A 1.8%; T 1.8%</ns2:description><ns2:value>1.8382353</ns2:value></ns2:annotationElement><ns2:annotationElement position="3998"><ns2:displayCharacter>+</ns2:displayCharacter><ns2:description>A 1.8%; T 1.8%</ns2:description><ns2:value>1.8382353</ns2:value></ns2:annotationElement><ns2:annotationElement position="3999"><ns2:displayCharacter>+</ns2:displayCharacter><ns2:description>A 1.8%; G 1.8%</ns2:description><ns2:value>1.8382353</ns2:value></ns2:annotationElement><ns2:annotationElement position="4000"><ns2:displayCharacter>A</ns2:displayCharacter><ns2:description>A 1.8%; T 1.5%; C 0.4%</ns2:description><ns2:value>1.8382353</ns2:value></ns2:annotationElement><ns2:annotationElement position="4001"><ns2:displayCharacter>+</ns2:displayCharacter><ns2:description>G 1.8%; T 1.8%</ns2:description><ns2:value>1.8382353</ns2:value></ns2:annotationElement><ns2:annotationElement position="4002"><ns2:displayCharacter>T</ns2:displayCharacter><ns2:description>T 3.7%</ns2:description><ns2:value>3.6764705</ns2:value></ns2:annotationElement><ns2:annotationElement position="4003"><ns2:displayCharacter>+</ns2:displayCharacter><ns2:description>G 1.8%; T 1.8%</ns2:description><ns2:value>1.8382353</ns2:value></ns2:annotationElement><ns2:annotationElement position="4004"><ns2:displayCharacter>T</ns2:displayCharacter><ns2:description>T 3.7%</ns2:description><ns2:value>3.6764705</ns2:value></ns2:annotationElement><ns2:annotationElement position="4005"><ns2:displayCharacter>+</ns2:displayCharacter><ns2:description>A 1.8%; G 1.8%</ns2:description><ns2:value>1.8382353</ns2:value></ns2:annotationElement><ns2:annotationElement position="4006"><ns2:displayCharacter>+</ns2:displayCharacter><ns2:description>G 1.8%; T 1.8%</ns2:description><ns2:value>1.8382353</ns2:value></ns2:annotationElement><ns2:annotationElement position="4007"><ns2:displayCharacter>+</ns2:displayCharacter><ns2:description>A 1.8%; C 1.8%</ns2:description><ns2:value>1.8382353</ns2:value></ns2:annotationElement><ns2:annotationElement position="4008"><ns2:displayCharacter>+</ns2:displayCharacter><ns2:description>G 1.8%; T 1.8%</ns2:description><ns2:value>1.8382353</ns2:value></ns2:annotationElement><ns2:annotationElement position="4009"><ns2:displayCharacter>+</ns2:displayCharacter><ns2:description>A 1.8%; G 1.8%</ns2:description><ns2:value>1.8382353</ns2:value></ns2:annotationElement><ns2:annotationElement position="4010"><ns2:displayCharacter>C</ns2:displayCharacter><ns2:description>C 3.7%</ns2:description><ns2:value>3.6764705</ns2:value></ns2:annotationElement><ns2:annotationElement position="4011"><ns2:displayCharacter>A</ns2:displayCharacter><ns2:description>A 3.7%</ns2:description><ns2:value>3.6764705</ns2:value></ns2:annotationElement><ns2:annotationElement position="4012"><ns2:displayCharacter>G</ns2:displayCharacter><ns2:description>G 3.7%</ns2:description><ns2:value>3.6764705</ns2:value></ns2:annotationElement><ns2:annotationElement position="4013"><ns2:displayCharacter>A</ns2:displayCharacter><ns2:description>A 3.7%</ns2:description><ns2:value>3.6764705</ns2:value></ns2:annotationElement><ns2:annotationElement position="4014"><ns2:displayCharacter>G</ns2:displayCharacter><ns2:description>G 1.8%</ns2:description><ns2:value>1.8382353</ns2:value></ns2:annotationElement><ns2:annotationElement position="4015"><ns2:displayCharacter>A</ns2:displayCharacter><ns2:description>A 1.8%</ns2:description><ns2:value>1.8382353</ns2:value></ns2:annotationElement><ns2:annotationElement position="4016"><ns2:displayCharacter>G</ns2:displayCharacter><ns2:description>G 1.8%</ns2:description><ns2:value>1.8382353</ns2:value></ns2:annotationElement><ns2:annotationElement position="4017"><ns2:displayCharacter>T</ns2:displayCharacter><ns2:description>T 1.8%</ns2:description><ns2:value>1.8382353</ns2:value></ns2:annotationElement><ns2:annotationElement position="4018"><ns2:displayCharacter>C</ns2:displayCharacter><ns2:description>C 1.8%</ns2:description><ns2:value>1.8382353</ns2:value></ns2:annotationElement><ns2:annotationElement position="4019"><ns2:displayCharacter>T</ns2:displayCharacter><ns2:description>T 1.8%</ns2:description><ns2:value>1.8382353</ns2:value></ns2:annotationElement><ns2:annotationElement position="4020"><ns2:displayCharacter>G</ns2:displayCharacter><ns2:description>G 1.8%</ns2:description><ns2:value>1.8382353</ns2:value></ns2:annotationElement><ns2:annotationElement position="4021"><ns2:displayCharacter>T</ns2:displayCharacter><ns2:description>T 1.8%</ns2:description><ns2:value>1.8382353</ns2:value></ns2:annotationElement><ns2:annotationElement position="4022"><ns2:displayCharacter>G</ns2:displayCharacter><ns2:description>G 1.8%</ns2:description><ns2:value>1.8382353</ns2:value></ns2:annotationElement><ns2:annotationElement position="4023"><ns2:displayCharacter>G</ns2:displayCharacter><ns2:description>G 1.8%</ns2:description><ns2:value>1.8382353</ns2:value></ns2:annotationElement><ns2:annotationElement position="4024"><ns2:displayCharacter>C</ns2:displayCharacter><ns2:description>C 1.8%</ns2:description><ns2:value>1.8382353</ns2:value></ns2:annotationElement><ns2:annotationElement position="4025"><ns2:displayCharacter>G</ns2:displayCharacter><ns2:description>G 1.8%</ns2:description><ns2:value>1.8382353</ns2:value></ns2:annotationElement><ns2:annotationElement position="4026"><ns2:displayCharacter>G</ns2:displayCharacter><ns2:description>G 1.8%</ns2:description><ns2:value>1.8382353</ns2:value></ns2:annotationElement><ns2:annotationElement position="4027"><ns2:displayCharacter>T</ns2:displayCharacter><ns2:description>T 3.7%</ns2:description><ns2:value>3.6764705</ns2:value></ns2:annotationElement><ns2:annotationElement position="4028"><ns2:displayCharacter>T</ns2:displayCharacter><ns2:description>T 3.7%</ns2:description><ns2:value>3.6764705</ns2:value></ns2:annotationElement><ns2:annotationElement position="4029"><ns2:displayCharacter>+</ns2:displayCharacter><ns2:description>A 1.8%; G 1.8%</ns2:description><ns2:value>1.8382353</ns2:value></ns2:annotationElement><ns2:annotationElement position="4030"><ns2:displayCharacter>+</ns2:displayCharacter><ns2:description>C 1.8%; G 1.8%</ns2:description><ns2:value>1.8382353</ns2:value></ns2:annotationElement><ns2:annotationElement position="4031"><ns2:displayCharacter>G</ns2:displayCharacter><ns2:description>G 3.7%</ns2:description><ns2:value>3.6764705</ns2:value></ns2:annotationElement><ns2:annotationElement position="4032"><ns2:displayCharacter>+</ns2:displayCharacter><ns2:description>A 1.8%; T 1.8%</ns2:description><ns2:value>1.8382353</ns2:value></ns2:annotationElement><ns2:annotationElement position="4033"><ns2:displayCharacter>C</ns2:displayCharacter><ns2:description>C 3.7%</ns2:description><ns2:value>3.6764705</ns2:value></ns2:annotationElement><ns2:annotationElement position="4034"><ns2:displayCharacter>+</ns2:displayCharacter><ns2:description>A 1.8%; T 1.8%</ns2:description><ns2:value>1.8382353</ns2:value></ns2:annotationElement><ns2:annotationElement position="4035"><ns2:displayCharacter>+</ns2:displayCharacter><ns2:description>G 1.8%; T 1.8%</ns2:description><ns2:value>1.8382353</ns2:value></ns2:annotationElement><ns2:annotationElement position="4036"><ns2:displayCharacter>+</ns2:displayCharacter><ns2:description>A 1.8%; G 1.8%</ns2:description><ns2:value>1.8382353</ns2:value></ns2:annotationElement><ns2:annotationElement position="4037"><ns2:displayCharacter>T</ns2:displayCharacter><ns2:description>T 3.7%</ns2:description><ns2:value>3.6764705</ns2:value></ns2:annotationElement><ns2:annotationElement position="4038"><ns2:displayCharacter>G</ns2:displayCharacter><ns2:description>G 3.7%</ns2:description><ns2:value>3.6764705</ns2:value></ns2:annotationElement><ns2:annotationElement position="4039"><ns2:displayCharacter>T</ns2:displayCharacter><ns2:description>T 3.7%</ns2:description><ns2:value>3.6764705</ns2:value></ns2:annotationElement><ns2:annotationElement position="4040"><ns2:displayCharacter>A</ns2:displayCharacter><ns2:description>A 3.7%</ns2:description><ns2:value>3.6764705</ns2:value></ns2:annotationElement><ns2:annotationElement position="4041"><ns2:displayCharacter>+</ns2:displayCharacter><ns2:description>A 1.8%; T 1.8%</ns2:description><ns2:value>1.8382353</ns2:value></ns2:annotationElement><ns2:annotationElement position="4042"><ns2:displayCharacter>+</ns2:displayCharacter><ns2:description>A 1.8%; T 1.8%</ns2:description><ns2:value>1.8382353</ns2:value></ns2:annotationElement><ns2:annotationElement position="4043"><ns2:displayCharacter>A</ns2:displayCharacter><ns2:description>A 1.8%</ns2:description><ns2:value>1.8382353</ns2:value></ns2:annotationElement><ns2:annotationElement position="4044"><ns2:displayCharacter>A</ns2:displayCharacter><ns2:description>A 1.8%</ns2:description><ns2:value>1.8382353</ns2:value></ns2:annotationElement><ns2:annotationElement position="4045"><ns2:displayCharacter>+</ns2:displayCharacter><ns2:description>G 1.8%; T 1.8%</ns2:description><ns2:value>1.8382353</ns2:value></ns2:annotationElement><ns2:annotationElement position="4046"><ns2:displayCharacter>A</ns2:displayCharacter><ns2:description>A 3.7%</ns2:description><ns2:value>3.6764705</ns2:value></ns2:annotationElement><ns2:annotationElement position="4047"><ns2:displayCharacter>+</ns2:displayCharacter><ns2:description>G 1.8%; T 1.8%</ns2:description><ns2:value>1.8382353</ns2:value></ns2:annotationElement><ns2:annotationElement position="4048"><ns2:displayCharacter>+</ns2:displayCharacter><ns2:description>A 1.8%; C 1.8%</ns2:description><ns2:value>1.8382353</ns2:value></ns2:annotationElement><ns2:annotationElement position="4049"><ns2:displayCharacter>+</ns2:displayCharacter><ns2:description>C 1.8%; T 1.8%</ns2:description><ns2:value>1.8382353</ns2:value></ns2:annotationElement><ns2:annotationElement position="4050"><ns2:displayCharacter>A</ns2:displayCharacter><ns2:description>A 3.3%</ns2:description><ns2:value>3.3088236</ns2:value></ns2:annotationElement><ns2:annotationElement position="4051"><ns2:displayCharacter>T</ns2:displayCharacter><ns2:description>T 3.3%</ns2:description><ns2:value>3.3088236</ns2:value></ns2:annotationElement><ns2:annotationElement position="4052"><ns2:displayCharacter>+</ns2:displayCharacter><ns2:description>A 1.8%; G 1.8%</ns2:description><ns2:value>1.8382353</ns2:value></ns2:annotationElement><ns2:annotationElement position="4053"><ns2:displayCharacter>+</ns2:displayCharacter><ns2:description>C 1.8%; T 1.8%</ns2:description><ns2:value>1.8382353</ns2:value></ns2:annotationElement><ns2:annotationElement position="4054"><ns2:displayCharacter>G</ns2:displayCharacter><ns2:description>G 3.7%</ns2:description><ns2:value>3.6764705</ns2:value></ns2:annotationElement><ns2:annotationElement position="4055"><ns2:displayCharacter>+</ns2:displayCharacter><ns2:description>C 1.8%; T 1.8%</ns2:description><ns2:value>1.8382353</ns2:value></ns2:annotationElement><ns2:annotationElement position="4056"><ns2:displayCharacter>A</ns2:displayCharacter><ns2:description>A 3.7%</ns2:description><ns2:value>3.6764705</ns2:value></ns2:annotationElement><ns2:annotationElement position="4057"><ns2:displayCharacter>+</ns2:displayCharacter><ns2:description>G 1.8%; T 1.8%</ns2:description><ns2:value>1.8382353</ns2:value></ns2:annotationElement><ns2:annotationElement position="4058"><ns2:displayCharacter>A</ns2:displayCharacter><ns2:description>A 3.7%</ns2:description><ns2:value>3.6764705</ns2:value></ns2:annotationElement><ns2:annotationElement position="4059"><ns2:displayCharacter>T</ns2:displayCharacter><ns2:description>T 3.7%</ns2:description><ns2:value>3.6764705</ns2:value></ns2:annotationElement><ns2:annotationElement position="4060"><ns2:displayCharacter>+</ns2:displayCharacter><ns2:description>G 1.8%; T 1.8%</ns2:description><ns2:value>1.8382353</ns2:value></ns2:annotationElement><ns2:annotationElement position="4061"><ns2:displayCharacter>+</ns2:displayCharacter><ns2:description>C 1.8%; T 1.8%</ns2:description><ns2:value>1.8382353</ns2:value></ns2:annotationElement><ns2:annotationElement position="4062"><ns2:displayCharacter>+</ns2:displayCharacter><ns2:description>C 1.8%; G 1.8%</ns2:description><ns2:value>1.8382353</ns2:value></ns2:annotationElement><ns2:annotationElement position="4063"><ns2:displayCharacter>T</ns2:displayCharacter><ns2:description>T 1.8%</ns2:description><ns2:value>1.8382353</ns2:value></ns2:annotationElement><ns2:annotationElement position="4064"><ns2:displayCharacter>G</ns2:displayCharacter><ns2:description>G 1.8%</ns2:description><ns2:value>1.8382353</ns2:value></ns2:annotationElement><ns2:annotationElement position="4065"><ns2:displayCharacter>T</ns2:displayCharacter><ns2:description>T 1.8%</ns2:description><ns2:value>1.8382353</ns2:value></ns2:annotationElement><ns2:annotationElement position="4066"><ns2:displayCharacter>G</ns2:displayCharacter><ns2:description>G 1.8%</ns2:description><ns2:value>1.8382353</ns2:value></ns2:annotationElement><ns2:annotationElement position="4067"><ns2:displayCharacter>T</ns2:displayCharacter><ns2:description>T 1.8%</ns2:description><ns2:value>1.8382353</ns2:value></ns2:annotationElement><ns2:annotationElement position="4068"><ns2:displayCharacter>T</ns2:displayCharacter><ns2:description>T 3.7%</ns2:description><ns2:value>3.6764705</ns2:value></ns2:annotationElement><ns2:annotationElement position="4069"><ns2:displayCharacter>+</ns2:displayCharacter><ns2:description>C 1.8%; G 1.8%</ns2:description><ns2:value>1.8382353</ns2:value></ns2:annotationElement><ns2:annotationElement position="4070"><ns2:displayCharacter>C</ns2:displayCharacter><ns2:description>C 3.7%</ns2:description><ns2:value>3.6764705</ns2:value></ns2:annotationElement><ns2:annotationElement position="4071"><ns2:displayCharacter>+</ns2:displayCharacter><ns2:description>A 1.8%; G 1.8%</ns2:description><ns2:value>1.8382353</ns2:value></ns2:annotationElement><ns2:annotationElement position="4072"><ns2:displayCharacter>+</ns2:displayCharacter><ns2:description>A 1.8%; C 1.8%</ns2:description><ns2:value>1.8382353</ns2:value></ns2:annotationElement><ns2:annotationElement position="4073"><ns2:displayCharacter>T</ns2:displayCharacter><ns2:description>T 3.7%</ns2:description><ns2:value>3.6764705</ns2:value></ns2:annotationElement><ns2:annotationElement position="4074"><ns2:displayCharacter>G</ns2:displayCharacter><ns2:description>G 3.7%</ns2:description><ns2:value>3.6764705</ns2:value></ns2:annotationElement><ns2:annotationElement position="4075"><ns2:displayCharacter>+</ns2:displayCharacter><ns2:description>C 1.8%; T 1.8%</ns2:description><ns2:value>1.8382353</ns2:value></ns2:annotationElement><ns2:annotationElement position="4076"><ns2:displayCharacter>+</ns2:displayCharacter><ns2:description>A 1.8%; G 1.8%</ns2:description><ns2:value>1.8382353</ns2:value></ns2:annotationElement><ns2:annotationElement position="4077"><ns2:displayCharacter>G</ns2:displayCharacter><ns2:description>G 3.7%</ns2:description><ns2:value>3.6764705</ns2:value></ns2:annotationElement><ns2:annotationElement position="4078"><ns2:displayCharacter>+</ns2:displayCharacter><ns2:description>A 1.8%; T 1.8%</ns2:description><ns2:value>1.8382353</ns2:value></ns2:annotationElement><ns2:annotationElement position="4079"><ns2:displayCharacter>G</ns2:displayCharacter><ns2:description>G 3.7%</ns2:description><ns2:value>3.6764705</ns2:value></ns2:annotationElement><ns2:annotationElement position="4080"><ns2:displayCharacter>A</ns2:displayCharacter><ns2:description>A 3.7%</ns2:description><ns2:value>3.6764705</ns2:value></ns2:annotationElement><ns2:annotationElement position="4081"><ns2:displayCharacter>T</ns2:displayCharacter><ns2:description>T 3.7%</ns2:description><ns2:value>3.6764705</ns2:value></ns2:annotationElement><ns2:annotationElement position="4082"><ns2:displayCharacter>T</ns2:displayCharacter><ns2:description>T 3.7%</ns2:description><ns2:value>3.6764705</ns2:value></ns2:annotationElement><ns2:annotationElement position="4083"><ns2:displayCharacter>+</ns2:displayCharacter><ns2:description>C 1.8%; T 1.8%</ns2:description><ns2:value>1.8382353</ns2:value></ns2:annotationElement><ns2:annotationElement position="4084"><ns2:displayCharacter>T</ns2:displayCharacter><ns2:description>T 3.7%</ns2:description><ns2:value>3.6764705</ns2:value></ns2:annotationElement><ns2:annotationElement position="4085"><ns2:displayCharacter>+</ns2:displayCharacter><ns2:description>A 1.8%; G 1.8%</ns2:description><ns2:value>1.8382353</ns2:value></ns2:annotationElement><ns2:annotationElement position="4086"><ns2:displayCharacter>+</ns2:displayCharacter><ns2:description>A 1.8%; T 1.8%</ns2:description><ns2:value>1.8382353</ns2:value></ns2:annotationElement><ns2:annotationElement position="4087"><ns2:displayCharacter>+</ns2:displayCharacter><ns2:description>A 1.8%; G 1.8%</ns2:description><ns2:value>1.8382353</ns2:value></ns2:annotationElement><ns2:annotationElement position="4088"><ns2:displayCharacter>+</ns2:displayCharacter><ns2:description>G 1.8%; T 1.8%</ns2:description><ns2:value>1.8382353</ns2:value></ns2:annotationElement><ns2:annotationElement position="4089"><ns2:displayCharacter>C</ns2:displayCharacter><ns2:description>C 3.7%</ns2:description><ns2:value>3.6764705</ns2:value></ns2:annotationElement><ns2:annotationElement position="4090"><ns2:displayCharacter>T</ns2:displayCharacter><ns2:description>T 1.8%</ns2:description><ns2:value>1.8382353</ns2:value></ns2:annotationElement><ns2:annotationElement position="4091"><ns2:displayCharacter>T</ns2:displayCharacter><ns2:description>T 1.8%</ns2:description><ns2:value>1.8382353</ns2:value></ns2:annotationElement><ns2:annotationElement position="4092"><ns2:displayCharacter>A</ns2:displayCharacter><ns2:description>A 1.8%</ns2:description><ns2:value>1.8382353</ns2:value></ns2:annotationElement><ns2:annotationElement position="4093"><ns2:displayCharacter>C</ns2:displayCharacter><ns2:description>C 1.8%</ns2:description><ns2:value>1.8382353</ns2:value></ns2:annotationElement><ns2:annotationElement position="4094"><ns2:displayCharacter>G</ns2:displayCharacter><ns2:description>G 1.8%</ns2:description><ns2:value>1.8382353</ns2:value></ns2:annotationElement><ns2:annotationElement position="4095"><ns2:displayCharacter>G</ns2:displayCharacter><ns2:description>G 1.8%</ns2:description><ns2:value>1.8382353</ns2:value></ns2:annotationElement><ns2:annotationElement position="4096"><ns2:displayCharacter>A</ns2:displayCharacter><ns2:description>A 1.8%</ns2:description><ns2:value>1.8382353</ns2:value></ns2:annotationElement><ns2:annotationElement position="4097"><ns2:displayCharacter>G</ns2:displayCharacter><ns2:description>G 1.8%</ns2:description><ns2:value>1.8382353</ns2:value></ns2:annotationElement><ns2:annotationElement position="4098"><ns2:displayCharacter>A</ns2:displayCharacter><ns2:description>A 1.8%</ns2:description><ns2:value>1.8382353</ns2:value></ns2:annotationElement><ns2:annotationElement position="4099"><ns2:displayCharacter>G</ns2:displayCharacter><ns2:description>G 1.8%</ns2:description><ns2:value>1.8382353</ns2:value></ns2:annotationElement><ns2:annotationElement position="4100"><ns2:displayCharacter>T</ns2:displayCharacter><ns2:description>T 1.8%</ns2:description><ns2:value>1.8382353</ns2:value></ns2:annotationElement><ns2:annotationElement position="4101"><ns2:displayCharacter>G</ns2:displayCharacter><ns2:description>G 1.8%</ns2:description><ns2:value>1.8382353</ns2:value></ns2:annotationElement><ns2:annotationElement position="4102"><ns2:displayCharacter>T</ns2:displayCharacter><ns2:description>T 1.8%</ns2:description><ns2:value>1.8382353</ns2:value></ns2:annotationElement><ns2:annotationElement position="4103"><ns2:displayCharacter>T</ns2:displayCharacter><ns2:description>T 1.8%</ns2:description><ns2:value>1.8382353</ns2:value></ns2:annotationElement><ns2:annotationElement position="4104"><ns2:displayCharacter>C</ns2:displayCharacter><ns2:description>C 1.8%</ns2:description><ns2:value>1.8382353</ns2:value></ns2:annotationElement><ns2:annotationElement position="4105"><ns2:displayCharacter>A</ns2:displayCharacter><ns2:description>A 1.8%</ns2:description><ns2:value>1.8382353</ns2:value></ns2:annotationElement><ns2:annotationElement position="4106"><ns2:displayCharacter>T</ns2:displayCharacter><ns2:description>T 1.8%</ns2:description><ns2:value>1.8382353</ns2:value></ns2:annotationElement><ns2:annotationElement position="4107"><ns2:displayCharacter>A</ns2:displayCharacter><ns2:description>A 1.8%</ns2:description><ns2:value>1.8382353</ns2:value></ns2:annotationElement><ns2:annotationElement position="4108"><ns2:displayCharacter>T</ns2:displayCharacter><ns2:description>T 1.8%</ns2:description><ns2:value>1.8382353</ns2:value></ns2:annotationElement><ns2:annotationElement position="4109"><ns2:displayCharacter>A</ns2:displayCharacter><ns2:description>A 1.8%</ns2:description><ns2:value>1.8382353</ns2:value></ns2:annotationElement><ns2:annotationElement position="4110"><ns2:displayCharacter>T</ns2:displayCharacter><ns2:description>T 1.8%</ns2:description><ns2:value>1.8382353</ns2:value></ns2:annotationElement><ns2:annotationElement position="4111"><ns2:displayCharacter>A</ns2:displayCharacter><ns2:description>A 1.8%</ns2:description><ns2:value>1.8382353</ns2:value></ns2:annotationElement><ns2:annotationElement position="4112"><ns2:displayCharacter>T</ns2:displayCharacter><ns2:description>T 1.8%</ns2:description><ns2:value>1.8382353</ns2:value></ns2:annotationElement><ns2:annotationElement position="4113"><ns2:displayCharacter>A</ns2:displayCharacter><ns2:description>A 1.8%</ns2:description><ns2:value>1.8382353</ns2:value></ns2:annotationElement><ns2:annotationElement position="4114"><ns2:displayCharacter>T</ns2:displayCharacter><ns2:description>T 1.8%</ns2:description><ns2:value>1.8382353</ns2:value></ns2:annotationElement><ns2:annotationElement position="4115"><ns2:displayCharacter>G</ns2:displayCharacter><ns2:description>G 1.8%</ns2:description><ns2:value>1.8382353</ns2:value></ns2:annotationElement><ns2:annotationElement position="4116"><ns2:displayCharacter>T</ns2:displayCharacter><ns2:description>T 1.8%</ns2:description><ns2:value>1.8382353</ns2:value></ns2:annotationElement><ns2:annotationElement position="4117"><ns2:displayCharacter>T</ns2:displayCharacter><ns2:description>T 1.8%</ns2:description><ns2:value>1.8382353</ns2:value></ns2:annotationElement><ns2:annotationElement position="4118"><ns2:displayCharacter>T</ns2:displayCharacter><ns2:description>T 1.8%</ns2:description><ns2:value>1.8382353</ns2:value></ns2:annotationElement><ns2:annotationElement position="4119"><ns2:displayCharacter>G</ns2:displayCharacter><ns2:description>G 1.8%</ns2:description><ns2:value>1.8382353</ns2:value></ns2:annotationElement><ns2:annotationElement position="4120"><ns2:displayCharacter>T</ns2:displayCharacter><ns2:description>T 1.8%</ns2:description><ns2:value>1.8382353</ns2:value></ns2:annotationElement><ns2:annotationElement position="4121"><ns2:displayCharacter>A</ns2:displayCharacter><ns2:description>A 1.8%</ns2:description><ns2:value>1.8382353</ns2:value></ns2:annotationElement><ns2:annotationElement position="4122"><ns2:displayCharacter>C</ns2:displayCharacter><ns2:description>C 1.8%</ns2:description><ns2:value>1.8382353</ns2:value></ns2:annotationElement><ns2:annotationElement position="4123"><ns2:displayCharacter>G</ns2:displayCharacter><ns2:description>G 1.8%</ns2:description><ns2:value>1.8382353</ns2:value></ns2:annotationElement><ns2:annotationElement position="4124"><ns2:displayCharacter>C</ns2:displayCharacter><ns2:description>C 1.8%</ns2:description><ns2:value>1.8382353</ns2:value></ns2:annotationElement><ns2:annotationElement position="4125"><ns2:displayCharacter>A</ns2:displayCharacter><ns2:description>A 3.7%</ns2:description><ns2:value>3.6764705</ns2:value></ns2:annotationElement><ns2:annotationElement position="4126"><ns2:displayCharacter>T</ns2:displayCharacter><ns2:description>T 3.7%</ns2:description><ns2:value>3.6764705</ns2:value></ns2:annotationElement><ns2:annotationElement position="4127"><ns2:displayCharacter>G</ns2:displayCharacter><ns2:description>G 3.7%</ns2:description><ns2:value>3.6764705</ns2:value></ns2:annotationElement><ns2:annotationElement position="4128"><ns2:displayCharacter>+</ns2:displayCharacter><ns2:description>C 1.8%; T 1.8%</ns2:description><ns2:value>1.8382353</ns2:value></ns2:annotationElement><ns2:annotationElement position="4129"><ns2:displayCharacter>A</ns2:displayCharacter><ns2:description>A 1.8%</ns2:description><ns2:value>1.8382353</ns2:value></ns2:annotationElement><ns2:annotationElement position="4130"><ns2:displayCharacter>T</ns2:displayCharacter><ns2:description>T 1.8%</ns2:description><ns2:value>1.8382353</ns2:value></ns2:annotationElement><ns2:annotationElement position="4131"><ns2:displayCharacter>T</ns2:displayCharacter><ns2:description>T 1.8%</ns2:description><ns2:value>1.8382353</ns2:value></ns2:annotationElement><ns2:annotationElement position="4132"><ns2:displayCharacter>T</ns2:displayCharacter><ns2:description>T 1.8%</ns2:description><ns2:value>1.8382353</ns2:value></ns2:annotationElement><ns2:annotationElement position="4133"><ns2:displayCharacter>T</ns2:displayCharacter><ns2:description>T 1.8%</ns2:description><ns2:value>1.8382353</ns2:value></ns2:annotationElement><ns2:annotationElement position="4134"><ns2:displayCharacter>G</ns2:displayCharacter><ns2:description>G 1.8%</ns2:description><ns2:value>1.8382353</ns2:value></ns2:annotationElement><ns2:annotationElement position="4135"><ns2:displayCharacter>G</ns2:displayCharacter><ns2:description>G 1.8%</ns2:description><ns2:value>1.8382353</ns2:value></ns2:annotationElement><ns2:annotationElement position="4136"><ns2:displayCharacter>C</ns2:displayCharacter><ns2:description>C 1.8%</ns2:description><ns2:value>1.8382353</ns2:value></ns2:annotationElement><ns2:annotationElement position="4137"><ns2:displayCharacter>G</ns2:displayCharacter><ns2:description>G 1.8%</ns2:description><ns2:value>1.8382353</ns2:value></ns2:annotationElement><ns2:annotationElement position="4138"><ns2:displayCharacter>C</ns2:displayCharacter><ns2:description>C 1.8%</ns2:description><ns2:value>1.8382353</ns2:value></ns2:annotationElement><ns2:annotationElement position="4139"><ns2:displayCharacter>C</ns2:displayCharacter><ns2:description>C 1.8%</ns2:description><ns2:value>1.8382353</ns2:value></ns2:annotationElement><ns2:annotationElement position="4140"><ns2:displayCharacter>C</ns2:displayCharacter><ns2:description>C 1.8%</ns2:description><ns2:value>1.8382353</ns2:value></ns2:annotationElement><ns2:annotationElement position="4141"><ns2:displayCharacter>C</ns2:displayCharacter><ns2:description>C 1.8%</ns2:description><ns2:value>1.8382353</ns2:value></ns2:annotationElement><ns2:annotationElement position="4142"><ns2:displayCharacter>G</ns2:displayCharacter><ns2:description>G 1.8%</ns2:description><ns2:value>1.8382353</ns2:value></ns2:annotationElement><ns2:annotationElement position="4143"><ns2:displayCharacter>T</ns2:displayCharacter><ns2:description>T 1.8%</ns2:description><ns2:value>1.8382353</ns2:value></ns2:annotationElement><ns2:annotationElement position="4144"><ns2:displayCharacter>A</ns2:displayCharacter><ns2:description>A 1.8%</ns2:description><ns2:value>1.8382353</ns2:value></ns2:annotationElement><ns2:annotationElement position="4145"><ns2:displayCharacter>T</ns2:displayCharacter><ns2:description>T 1.8%</ns2:description><ns2:value>1.8382353</ns2:value></ns2:annotationElement><ns2:annotationElement position="4146"><ns2:displayCharacter>A</ns2:displayCharacter><ns2:description>A 1.8%</ns2:description><ns2:value>1.8382353</ns2:value></ns2:annotationElement><ns2:annotationElement position="4147"><ns2:displayCharacter>G</ns2:displayCharacter><ns2:description>G 1.8%</ns2:description><ns2:value>1.8382353</ns2:value></ns2:annotationElement><ns2:annotationElement position="4148"><ns2:displayCharacter>A</ns2:displayCharacter><ns2:description>A 1.8%</ns2:description><ns2:value>1.8382353</ns2:value></ns2:annotationElement><ns2:annotationElement position="4149"><ns2:displayCharacter>G</ns2:displayCharacter><ns2:description>G 1.8%</ns2:description><ns2:value>1.8382353</ns2:value></ns2:annotationElement><ns2:annotationElement position="4150"><ns2:displayCharacter>A</ns2:displayCharacter><ns2:description>A 1.8%</ns2:description><ns2:value>1.8382353</ns2:value></ns2:annotationElement><ns2:annotationElement position="4151"><ns2:displayCharacter>T</ns2:displayCharacter><ns2:description>T 1.8%</ns2:description><ns2:value>1.8382353</ns2:value></ns2:annotationElement><ns2:annotationElement position="4152"><ns2:displayCharacter>T</ns2:displayCharacter><ns2:description>T 1.8%</ns2:description><ns2:value>1.8382353</ns2:value></ns2:annotationElement><ns2:annotationElement position="4153"><ns2:displayCharacter>A</ns2:displayCharacter><ns2:description>A 1.8%</ns2:description><ns2:value>1.8382353</ns2:value></ns2:annotationElement><ns2:annotationElement position="4154"><ns2:displayCharacter>A</ns2:displayCharacter><ns2:description>A 1.8%</ns2:description><ns2:value>1.8382353</ns2:value></ns2:annotationElement><ns2:annotationElement position="4155"><ns2:displayCharacter>A</ns2:displayCharacter><ns2:description>A 1.8%</ns2:description><ns2:value>1.8382353</ns2:value></ns2:annotationElement><ns2:annotationElement position="4156"><ns2:displayCharacter>A</ns2:displayCharacter><ns2:description>A 1.8%</ns2:description><ns2:value>1.8382353</ns2:value></ns2:annotationElement><ns2:annotationElement position="4157"><ns2:displayCharacter>A</ns2:displayCharacter><ns2:description>A 1.8%</ns2:description><ns2:value>1.8382353</ns2:value></ns2:annotationElement><ns2:annotationElement position="4158"><ns2:displayCharacter>A</ns2:displayCharacter><ns2:description>A 1.8%</ns2:description><ns2:value>1.8382353</ns2:value></ns2:annotationElement><ns2:annotationElement position="4159"><ns2:displayCharacter>G</ns2:displayCharacter><ns2:description>G 1.8%</ns2:description><ns2:value>1.8382353</ns2:value></ns2:annotationElement><ns2:annotationElement position="4160"><ns2:displayCharacter>A</ns2:displayCharacter><ns2:description>A 1.8%</ns2:description><ns2:value>1.8382353</ns2:value></ns2:annotationElement><ns2:annotationElement position="4161"><ns2:displayCharacter>A</ns2:displayCharacter><ns2:description>A 1.8%</ns2:description><ns2:value>1.8382353</ns2:value></ns2:annotationElement><ns2:annotationElement position="4162"><ns2:displayCharacter>G</ns2:displayCharacter><ns2:description>G 1.8%</ns2:description><ns2:value>1.8382353</ns2:value></ns2:annotationElement><ns2:annotationElement position="4163"><ns2:displayCharacter>A</ns2:displayCharacter><ns2:description>A 1.8%</ns2:description><ns2:value>1.8382353</ns2:value></ns2:annotationElement><ns2:annotationElement position="4164"><ns2:displayCharacter>G</ns2:displayCharacter><ns2:description>G 1.8%</ns2:description><ns2:value>1.8382353</ns2:value></ns2:annotationElement><ns2:annotationElement position="4165"><ns2:displayCharacter>A</ns2:displayCharacter><ns2:description>A 1.8%</ns2:description><ns2:value>1.8382353</ns2:value></ns2:annotationElement><ns2:annotationElement position="4166"><ns2:displayCharacter>A</ns2:displayCharacter><ns2:description>A 1.8%</ns2:description><ns2:value>1.8382353</ns2:value></ns2:annotationElement><ns2:annotationElement position="4167"><ns2:displayCharacter>A</ns2:displayCharacter><ns2:description>A 1.8%</ns2:description><ns2:value>1.8382353</ns2:value></ns2:annotationElement><ns2:annotationElement position="4168"><ns2:displayCharacter>A</ns2:displayCharacter><ns2:description>A 1.8%</ns2:description><ns2:value>1.8382353</ns2:value></ns2:annotationElement><ns2:annotationElement position="4169"><ns2:displayCharacter>A</ns2:displayCharacter><ns2:description>A 1.8%</ns2:description><ns2:value>1.8382353</ns2:value></ns2:annotationElement><ns2:annotationElement position="4170"><ns2:displayCharacter>G</ns2:displayCharacter><ns2:description>G 1.8%</ns2:description><ns2:value>1.8382353</ns2:value></ns2:annotationElement><ns2:annotationElement position="4171"><ns2:displayCharacter>T</ns2:displayCharacter><ns2:description>T 1.8%</ns2:description><ns2:value>1.8382353</ns2:value></ns2:annotationElement><ns2:annotationElement position="4172"><ns2:displayCharacter>A</ns2:displayCharacter><ns2:description>A 1.8%</ns2:description><ns2:value>1.8382353</ns2:value></ns2:annotationElement><ns2:annotationElement position="4173"><ns2:displayCharacter>T</ns2:displayCharacter><ns2:description>T 1.8%</ns2:description><ns2:value>1.8382353</ns2:value></ns2:annotationElement><ns2:annotationElement position="4174"><ns2:displayCharacter>G</ns2:displayCharacter><ns2:description>G 1.8%</ns2:description><ns2:value>1.8382353</ns2:value></ns2:annotationElement><ns2:annotationElement position="4175"><ns2:displayCharacter>C</ns2:displayCharacter><ns2:description>C 1.8%</ns2:description><ns2:value>1.8382353</ns2:value></ns2:annotationElement><ns2:annotationElement position="4176"><ns2:displayCharacter>A</ns2:displayCharacter><ns2:description>A 1.8%</ns2:description><ns2:value>1.8382353</ns2:value></ns2:annotationElement><ns2:annotationElement position="4177"><ns2:displayCharacter>A</ns2:displayCharacter><ns2:description>A 1.8%</ns2:description><ns2:value>1.8382353</ns2:value></ns2:annotationElement><ns2:annotationElement position="4178"><ns2:displayCharacter>A</ns2:displayCharacter><ns2:description>A 1.8%</ns2:description><ns2:value>1.8382353</ns2:value></ns2:annotationElement><ns2:annotationElement position="4179"><ns2:displayCharacter>A</ns2:displayCharacter><ns2:description>A 1.8%</ns2:description><ns2:value>1.8382353</ns2:value></ns2:annotationElement><ns2:annotationElement position="4180"><ns2:displayCharacter>G</ns2:displayCharacter><ns2:description>G 1.8%</ns2:description><ns2:value>1.8382353</ns2:value></ns2:annotationElement><ns2:annotationElement position="4181"><ns2:displayCharacter>A</ns2:displayCharacter><ns2:description>A 1.8%</ns2:description><ns2:value>1.8382353</ns2:value></ns2:annotationElement><ns2:annotationElement position="4182"><ns2:displayCharacter>G</ns2:displayCharacter><ns2:description>G 1.8%</ns2:description><ns2:value>1.8382353</ns2:value></ns2:annotationElement><ns2:annotationElement position="4183"><ns2:displayCharacter>G</ns2:displayCharacter><ns2:description>G 1.8%</ns2:description><ns2:value>1.8382353</ns2:value></ns2:annotationElement><ns2:annotationElement position="4184"><ns2:displayCharacter>C</ns2:displayCharacter><ns2:description>C 1.8%</ns2:description><ns2:value>1.8382353</ns2:value></ns2:annotationElement><ns2:annotationElement position="4185"><ns2:displayCharacter>G</ns2:displayCharacter><ns2:description>G 1.8%</ns2:description><ns2:value>1.8382353</ns2:value></ns2:annotationElement><ns2:annotationElement position="4186"><ns2:displayCharacter>G</ns2:displayCharacter><ns2:description>G 1.8%</ns2:description><ns2:value>1.8382353</ns2:value></ns2:annotationElement><ns2:annotationElement position="4187"><ns2:displayCharacter>C</ns2:displayCharacter><ns2:description>C 1.8%</ns2:description><ns2:value>1.8382353</ns2:value></ns2:annotationElement><ns2:annotationElement position="4188"><ns2:displayCharacter>G</ns2:displayCharacter><ns2:description>G 1.8%</ns2:description><ns2:value>1.8382353</ns2:value></ns2:annotationElement><ns2:annotationElement position="4189"><ns2:displayCharacter>G</ns2:displayCharacter><ns2:description>G 1.8%</ns2:description><ns2:value>1.8382353</ns2:value></ns2:annotationElement><ns2:annotationElement position="4190"><ns2:displayCharacter>A</ns2:displayCharacter><ns2:description>A 1.8%</ns2:description><ns2:value>1.8382353</ns2:value></ns2:annotationElement><ns2:annotationElement position="4191"><ns2:displayCharacter>T</ns2:displayCharacter><ns2:description>T 1.8%</ns2:description><ns2:value>1.8382353</ns2:value></ns2:annotationElement><ns2:annotationElement position="4192"><ns2:displayCharacter>A</ns2:displayCharacter><ns2:description>A 1.8%</ns2:description><ns2:value>1.8382353</ns2:value></ns2:annotationElement><ns2:annotationElement position="4193"><ns2:displayCharacter>G</ns2:displayCharacter><ns2:description>G 1.8%</ns2:description><ns2:value>1.8382353</ns2:value></ns2:annotationElement><ns2:annotationElement position="4194"><ns2:displayCharacter>T</ns2:displayCharacter><ns2:description>T 1.8%</ns2:description><ns2:value>1.8382353</ns2:value></ns2:annotationElement><ns2:annotationElement position="4195"><ns2:displayCharacter>G</ns2:displayCharacter><ns2:description>G 1.8%</ns2:description><ns2:value>1.8382353</ns2:value></ns2:annotationElement><ns2:annotationElement position="4196"><ns2:displayCharacter>T</ns2:displayCharacter><ns2:description>T 1.8%</ns2:description><ns2:value>1.8382353</ns2:value></ns2:annotationElement><ns2:annotationElement position="4197"><ns2:displayCharacter>G</ns2:displayCharacter><ns2:description>G 1.8%</ns2:description><ns2:value>1.8382353</ns2:value></ns2:annotationElement><ns2:annotationElement position="4198"><ns2:displayCharacter>T</ns2:displayCharacter><ns2:description>T 1.8%</ns2:description><ns2:value>1.8382353</ns2:value></ns2:annotationElement><ns2:annotationElement position="4199"><ns2:displayCharacter>A</ns2:displayCharacter><ns2:description>A 1.8%</ns2:description><ns2:value>1.8382353</ns2:value></ns2:annotationElement><ns2:annotationElement position="4200"><ns2:displayCharacter>T</ns2:displayCharacter><ns2:description>T 1.8%</ns2:description><ns2:value>1.8382353</ns2:value></ns2:annotationElement><ns2:annotationElement position="4201"><ns2:displayCharacter>G</ns2:displayCharacter><ns2:description>G 1.8%</ns2:description><ns2:value>1.8382353</ns2:value></ns2:annotationElement><ns2:annotationElement position="4202"><ns2:displayCharacter>T</ns2:displayCharacter><ns2:description>T 1.8%</ns2:description><ns2:value>1.8382353</ns2:value></ns2:annotationElement><ns2:annotationElement position="4203"><ns2:displayCharacter>G</ns2:displayCharacter><ns2:description>G 1.8%</ns2:description><ns2:value>1.8382353</ns2:value></ns2:annotationElement><ns2:annotationElement position="4204"><ns2:displayCharacter>T</ns2:displayCharacter><ns2:description>T 1.8%</ns2:description><ns2:value>1.8382353</ns2:value></ns2:annotationElement><ns2:annotationElement position="4205"><ns2:displayCharacter>G</ns2:displayCharacter><ns2:description>G 1.8%</ns2:description><ns2:value>1.8382353</ns2:value></ns2:annotationElement><ns2:annotationElement position="4206"><ns2:displayCharacter>T</ns2:displayCharacter><ns2:description>T 1.8%</ns2:description><ns2:value>1.8382353</ns2:value></ns2:annotationElement><ns2:annotationElement position="4207"><ns2:displayCharacter>A</ns2:displayCharacter><ns2:description>A 1.8%</ns2:description><ns2:value>1.8382353</ns2:value></ns2:annotationElement><ns2:annotationElement position="4208"><ns2:displayCharacter>T</ns2:displayCharacter><ns2:description>T 1.8%</ns2:description><ns2:value>1.8382353</ns2:value></ns2:annotationElement><ns2:annotationElement position="4209"><ns2:displayCharacter>T</ns2:displayCharacter><ns2:description>T 1.8%</ns2:description><ns2:value>1.8382353</ns2:value></ns2:annotationElement><ns2:annotationElement position="4210"><ns2:displayCharacter>C</ns2:displayCharacter><ns2:description>C 1.8%</ns2:description><ns2:value>1.8382353</ns2:value></ns2:annotationElement><ns2:annotationElement position="4211"><ns2:displayCharacter>A</ns2:displayCharacter><ns2:description>A 1.8%</ns2:description><ns2:value>1.8382353</ns2:value></ns2:annotationElement><ns2:annotationElement position="4212"><ns2:displayCharacter>C</ns2:displayCharacter><ns2:description>C 1.8%</ns2:description><ns2:value>1.8382353</ns2:value></ns2:annotationElement><ns2:annotationElement position="4213"><ns2:displayCharacter>A</ns2:displayCharacter><ns2:description>A 1.8%</ns2:description><ns2:value>1.8382353</ns2:value></ns2:annotationElement><ns2:annotationElement position="4214"><ns2:displayCharacter>G</ns2:displayCharacter><ns2:description>G 1.8%</ns2:description><ns2:value>1.8382353</ns2:value></ns2:annotationElement><ns2:annotationElement position="4215"><ns2:displayCharacter>C</ns2:displayCharacter><ns2:description>C 1.8%</ns2:description><ns2:value>1.8382353</ns2:value></ns2:annotationElement><ns2:annotationElement position="4216"><ns2:displayCharacter>A</ns2:displayCharacter><ns2:description>A 1.8%</ns2:description><ns2:value>1.8382353</ns2:value></ns2:annotationElement><ns2:annotationElement position="4217"><ns2:displayCharacter>A</ns2:displayCharacter><ns2:description>A 1.8%</ns2:description><ns2:value>1.8382353</ns2:value></ns2:annotationElement><ns2:annotationElement position="4218"><ns2:displayCharacter>G</ns2:displayCharacter><ns2:description>G 1.8%</ns2:description><ns2:value>1.8382353</ns2:value></ns2:annotationElement><ns2:annotationElement position="4219"><ns2:displayCharacter>C</ns2:displayCharacter><ns2:description>C 1.8%</ns2:description><ns2:value>1.8382353</ns2:value></ns2:annotationElement><ns2:annotationElement position="4220"><ns2:displayCharacter>A</ns2:displayCharacter><ns2:description>A 1.8%</ns2:description><ns2:value>1.8382353</ns2:value></ns2:annotationElement><ns2:annotationElement position="4221"><ns2:displayCharacter>A</ns2:displayCharacter><ns2:description>A 1.8%</ns2:description><ns2:value>1.8382353</ns2:value></ns2:annotationElement><ns2:annotationElement position="4222"><ns2:displayCharacter>C</ns2:displayCharacter><ns2:description>C 1.8%</ns2:description><ns2:value>1.8382353</ns2:value></ns2:annotationElement><ns2:annotationElement position="4223"><ns2:displayCharacter>T</ns2:displayCharacter><ns2:description>T 1.8%</ns2:description><ns2:value>1.8382353</ns2:value></ns2:annotationElement><ns2:annotationElement position="4224"><ns2:displayCharacter>A</ns2:displayCharacter><ns2:description>A 1.8%</ns2:description><ns2:value>1.8382353</ns2:value></ns2:annotationElement><ns2:annotationElement position="4225"><ns2:displayCharacter>T</ns2:displayCharacter><ns2:description>T 1.8%</ns2:description><ns2:value>1.8382353</ns2:value></ns2:annotationElement><ns2:annotationElement position="4226"><ns2:displayCharacter>A</ns2:displayCharacter><ns2:description>A 1.8%</ns2:description><ns2:value>1.8382353</ns2:value></ns2:annotationElement><ns2:annotationElement position="4227"><ns2:displayCharacter>T</ns2:displayCharacter><ns2:description>T 1.8%</ns2:description><ns2:value>1.8382353</ns2:value></ns2:annotationElement><ns2:annotationElement position="4228"><ns2:displayCharacter>T</ns2:displayCharacter><ns2:description>T 1.8%</ns2:description><ns2:value>1.8382353</ns2:value></ns2:annotationElement><ns2:annotationElement position="4229"><ns2:displayCharacter>T</ns2:displayCharacter><ns2:description>T 1.8%</ns2:description><ns2:value>1.8382353</ns2:value></ns2:annotationElement><ns2:annotationElement position="4230"><ns2:displayCharacter>T</ns2:displayCharacter><ns2:description>T 1.8%</ns2:description><ns2:value>1.8382353</ns2:value></ns2:annotationElement><ns2:annotationElement position="4231"><ns2:displayCharacter>G</ns2:displayCharacter><ns2:description>G 1.8%</ns2:description><ns2:value>1.8382353</ns2:value></ns2:annotationElement><ns2:annotationElement position="4232"><ns2:displayCharacter>C</ns2:displayCharacter><ns2:description>C 1.8%</ns2:description><ns2:value>1.8382353</ns2:value></ns2:annotationElement><ns2:annotationElement position="4233"><ns2:displayCharacter>T</ns2:displayCharacter><ns2:description>T 1.8%</ns2:description><ns2:value>1.8382353</ns2:value></ns2:annotationElement><ns2:annotationElement position="4234"><ns2:displayCharacter>G</ns2:displayCharacter><ns2:description>G 1.8%</ns2:description><ns2:value>1.8382353</ns2:value></ns2:annotationElement><ns2:annotationElement position="4235"><ns2:displayCharacter>C</ns2:displayCharacter><ns2:description>C 1.8%</ns2:description><ns2:value>1.8382353</ns2:value></ns2:annotationElement><ns2:annotationElement position="4236"><ns2:displayCharacter>T</ns2:displayCharacter><ns2:description>T 1.8%</ns2:description><ns2:value>1.8382353</ns2:value></ns2:annotationElement><ns2:annotationElement position="4237"><ns2:displayCharacter>T</ns2:displayCharacter><ns2:description>T 1.8%</ns2:description><ns2:value>1.8382353</ns2:value></ns2:annotationElement><ns2:annotationElement position="4238"><ns2:displayCharacter>G</ns2:displayCharacter><ns2:description>G 1.8%</ns2:description><ns2:value>1.8382353</ns2:value></ns2:annotationElement><ns2:annotationElement position="4239"><ns2:displayCharacter>T</ns2:displayCharacter><ns2:description>T 1.8%</ns2:description><ns2:value>1.8382353</ns2:value></ns2:annotationElement><ns2:annotationElement position="4240"><ns2:displayCharacter>G</ns2:displayCharacter><ns2:description>G 1.8%</ns2:description><ns2:value>1.8382353</ns2:value></ns2:annotationElement><ns2:annotationElement position="4241"><ns2:displayCharacter>A</ns2:displayCharacter><ns2:description>A 1.8%</ns2:description><ns2:value>1.8382353</ns2:value></ns2:annotationElement><ns2:annotationElement position="4242"><ns2:displayCharacter>G</ns2:displayCharacter><ns2:description>G 1.8%</ns2:description><ns2:value>1.8382353</ns2:value></ns2:annotationElement><ns2:annotationElement position="4243"><ns2:displayCharacter>T</ns2:displayCharacter><ns2:description>T 1.8%</ns2:description><ns2:value>1.8382353</ns2:value></ns2:annotationElement><ns2:annotationElement position="4244"><ns2:displayCharacter>A</ns2:displayCharacter><ns2:description>A 1.8%</ns2:description><ns2:value>1.8382353</ns2:value></ns2:annotationElement><ns2:annotationElement position="4245"><ns2:displayCharacter>T</ns2:displayCharacter><ns2:description>T 1.8%</ns2:description><ns2:value>1.8382353</ns2:value></ns2:annotationElement><ns2:annotationElement position="4246"><ns2:displayCharacter>A</ns2:displayCharacter><ns2:description>A 1.8%</ns2:description><ns2:value>1.8382353</ns2:value></ns2:annotationElement><ns2:annotationElement position="4247"><ns2:displayCharacter>T</ns2:displayCharacter><ns2:description>T 1.8%</ns2:description><ns2:value>1.8382353</ns2:value></ns2:annotationElement><ns2:annotationElement position="4248"><ns2:displayCharacter>G</ns2:displayCharacter><ns2:description>G 1.8%</ns2:description><ns2:value>1.8382353</ns2:value></ns2:annotationElement><ns2:annotationElement position="4249"><ns2:displayCharacter>C</ns2:displayCharacter><ns2:description>C 1.8%</ns2:description><ns2:value>1.8382353</ns2:value></ns2:annotationElement><ns2:annotationElement position="4250"><ns2:displayCharacter>A</ns2:displayCharacter><ns2:description>A 1.8%</ns2:description><ns2:value>1.8382353</ns2:value></ns2:annotationElement><ns2:annotationElement position="4251"><ns2:displayCharacter>T</ns2:displayCharacter><ns2:description>T 1.8%</ns2:description><ns2:value>1.8382353</ns2:value></ns2:annotationElement><ns2:annotationElement position="4252"><ns2:displayCharacter>A</ns2:displayCharacter><ns2:description>A 1.8%</ns2:description><ns2:value>1.8382353</ns2:value></ns2:annotationElement><ns2:annotationElement position="4253"><ns2:displayCharacter>T</ns2:displayCharacter><ns2:description>T 1.8%</ns2:description><ns2:value>1.8382353</ns2:value></ns2:annotationElement><ns2:annotationElement position="4254"><ns2:displayCharacter>A</ns2:displayCharacter><ns2:description>A 1.8%</ns2:description><ns2:value>1.8382353</ns2:value></ns2:annotationElement><ns2:annotationElement position="4255"><ns2:displayCharacter>T</ns2:displayCharacter><ns2:description>T 1.8%</ns2:description><ns2:value>1.8382353</ns2:value></ns2:annotationElement><ns2:annotationElement position="4256"><ns2:displayCharacter>G</ns2:displayCharacter><ns2:description>G 1.8%</ns2:description><ns2:value>1.8382353</ns2:value></ns2:annotationElement><ns2:annotationElement position="4257"><ns2:displayCharacter>T</ns2:displayCharacter><ns2:description>T 1.8%</ns2:description><ns2:value>1.8382353</ns2:value></ns2:annotationElement><ns2:annotationElement position="4258"><ns2:displayCharacter>A</ns2:displayCharacter><ns2:description>A 1.8%</ns2:description><ns2:value>1.8382353</ns2:value></ns2:annotationElement><ns2:annotationElement position="4259"><ns2:displayCharacter>C</ns2:displayCharacter><ns2:description>C 1.8%</ns2:description><ns2:value>1.8382353</ns2:value></ns2:annotationElement><ns2:annotationElement position="4260"><ns2:displayCharacter>A</ns2:displayCharacter><ns2:description>A 1.8%</ns2:description><ns2:value>1.8382353</ns2:value></ns2:annotationElement><ns2:annotationElement position="4261"><ns2:displayCharacter>T</ns2:displayCharacter><ns2:description>T 1.8%</ns2:description><ns2:value>1.8382353</ns2:value></ns2:annotationElement><ns2:annotationElement position="4262"><ns2:displayCharacter>T</ns2:displayCharacter><ns2:description>T 1.8%</ns2:description><ns2:value>1.8382353</ns2:value></ns2:annotationElement><ns2:annotationElement position="4263"><ns2:displayCharacter>A</ns2:displayCharacter><ns2:description>A 1.8%</ns2:description><ns2:value>1.8382353</ns2:value></ns2:annotationElement><ns2:annotationElement position="4264"><ns2:displayCharacter>T</ns2:displayCharacter><ns2:description>T 1.8%</ns2:description><ns2:value>1.8382353</ns2:value></ns2:annotationElement><ns2:annotationElement position="4265"><ns2:displayCharacter>G</ns2:displayCharacter><ns2:description>G 1.8%</ns2:description><ns2:value>1.8382353</ns2:value></ns2:annotationElement><ns2:annotationElement position="4266"><ns2:displayCharacter>T</ns2:displayCharacter><ns2:description>T 1.8%</ns2:description><ns2:value>1.8382353</ns2:value></ns2:annotationElement><ns2:annotationElement position="4267"><ns2:displayCharacter>G</ns2:displayCharacter><ns2:description>G 1.8%</ns2:description><ns2:value>1.8382353</ns2:value></ns2:annotationElement><ns2:annotationElement position="4268"><ns2:displayCharacter>C</ns2:displayCharacter><ns2:description>C 1.8%</ns2:description><ns2:value>1.8382353</ns2:value></ns2:annotationElement><ns2:annotationElement position="4269"><ns2:displayCharacter>T</ns2:displayCharacter><ns2:description>T 1.8%</ns2:description><ns2:value>1.8382353</ns2:value></ns2:annotationElement><ns2:annotationElement position="4270"><ns2:displayCharacter>T</ns2:displayCharacter><ns2:description>T 1.8%</ns2:description><ns2:value>1.8382353</ns2:value></ns2:annotationElement><ns2:annotationElement position="4271"><ns2:displayCharacter>G</ns2:displayCharacter><ns2:description>G 1.8%</ns2:description><ns2:value>1.8382353</ns2:value></ns2:annotationElement><ns2:annotationElement position="4272"><ns2:displayCharacter>T</ns2:displayCharacter><ns2:description>T 1.8%</ns2:description><ns2:value>1.8382353</ns2:value></ns2:annotationElement><ns2:annotationElement position="4273"><ns2:displayCharacter>G</ns2:displayCharacter><ns2:description>G 1.8%</ns2:description><ns2:value>1.8382353</ns2:value></ns2:annotationElement><ns2:annotationElement position="4274"><ns2:displayCharacter>C</ns2:displayCharacter><ns2:description>C 1.8%</ns2:description><ns2:value>1.8382353</ns2:value></ns2:annotationElement><ns2:annotationElement position="4275"><ns2:displayCharacter>T</ns2:displayCharacter><ns2:description>T 1.8%</ns2:description><ns2:value>1.8382353</ns2:value></ns2:annotationElement><ns2:annotationElement position="4276"><ns2:displayCharacter>T</ns2:displayCharacter><ns2:description>T 1.8%</ns2:description><ns2:value>1.8382353</ns2:value></ns2:annotationElement><ns2:annotationElement position="4277"><ns2:displayCharacter>C</ns2:displayCharacter><ns2:description>C 1.8%</ns2:description><ns2:value>1.8382353</ns2:value></ns2:annotationElement><ns2:annotationElement position="4278"><ns2:displayCharacter>T</ns2:displayCharacter><ns2:description>T 1.8%</ns2:description><ns2:value>1.8382353</ns2:value></ns2:annotationElement><ns2:annotationElement position="4279"><ns2:displayCharacter>T</ns2:displayCharacter><ns2:description>T 1.8%</ns2:description><ns2:value>1.8382353</ns2:value></ns2:annotationElement><ns2:annotationElement position="4280"><ns2:displayCharacter>T</ns2:displayCharacter><ns2:description>T 1.8%</ns2:description><ns2:value>1.8382353</ns2:value></ns2:annotationElement><ns2:annotationElement position="4281"><ns2:displayCharacter>C</ns2:displayCharacter><ns2:description>C 1.8%</ns2:description><ns2:value>1.8382353</ns2:value></ns2:annotationElement><ns2:annotationElement position="4282"><ns2:displayCharacter>G</ns2:displayCharacter><ns2:description>G 1.8%</ns2:description><ns2:value>1.8382353</ns2:value></ns2:annotationElement><ns2:annotationElement position="4283"><ns2:displayCharacter>T</ns2:displayCharacter><ns2:description>T 1.8%</ns2:description><ns2:value>1.8382353</ns2:value></ns2:annotationElement><ns2:annotationElement position="4284"><ns2:displayCharacter>G</ns2:displayCharacter><ns2:description>G 1.8%</ns2:description><ns2:value>1.8382353</ns2:value></ns2:annotationElement><ns2:annotationElement position="4285"><ns2:displayCharacter>T</ns2:displayCharacter><ns2:description>T 1.8%</ns2:description><ns2:value>1.8382353</ns2:value></ns2:annotationElement><ns2:annotationElement position="4286"><ns2:displayCharacter>A</ns2:displayCharacter><ns2:description>A 1.8%</ns2:description><ns2:value>1.8382353</ns2:value></ns2:annotationElement><ns2:annotationElement position="4287"><ns2:displayCharacter>C</ns2:displayCharacter><ns2:description>C 1.8%</ns2:description><ns2:value>1.8382353</ns2:value></ns2:annotationElement><ns2:annotationElement position="4288"><ns2:displayCharacter>G</ns2:displayCharacter><ns2:description>G 1.8%</ns2:description><ns2:value>1.8382353</ns2:value></ns2:annotationElement><ns2:annotationElement position="4289"><ns2:displayCharacter>C</ns2:displayCharacter><ns2:description>C 1.8%</ns2:description><ns2:value>1.8382353</ns2:value></ns2:annotationElement><ns2:annotationElement position="4290"><ns2:displayCharacter>T</ns2:displayCharacter><ns2:description>T 1.8%</ns2:description><ns2:value>1.8382353</ns2:value></ns2:annotationElement><ns2:annotationElement position="4291"><ns2:displayCharacter>T</ns2:displayCharacter><ns2:description>T 1.8%</ns2:description><ns2:value>1.8382353</ns2:value></ns2:annotationElement><ns2:annotationElement position="4292"><ns2:displayCharacter>C</ns2:displayCharacter><ns2:description>C 1.8%</ns2:description><ns2:value>1.8382353</ns2:value></ns2:annotationElement><ns2:annotationElement position="4293"><ns2:displayCharacter>A</ns2:displayCharacter><ns2:description>A 1.8%</ns2:description><ns2:value>1.8382353</ns2:value></ns2:annotationElement><ns2:annotationElement position="4294"><ns2:displayCharacter>C</ns2:displayCharacter><ns2:description>C 1.8%</ns2:description><ns2:value>1.8382353</ns2:value></ns2:annotationElement><ns2:annotationElement position="4295"><ns2:displayCharacter>T</ns2:displayCharacter><ns2:description>T 1.8%</ns2:description><ns2:value>1.8382353</ns2:value></ns2:annotationElement><ns2:annotationElement position="4296"><ns2:displayCharacter>T</ns2:displayCharacter><ns2:description>T 1.8%</ns2:description><ns2:value>1.8382353</ns2:value></ns2:annotationElement><ns2:annotationElement position="4297"><ns2:displayCharacter>T</ns2:displayCharacter><ns2:description>T 1.8%</ns2:description><ns2:value>1.8382353</ns2:value></ns2:annotationElement><ns2:annotationElement position="4298"><ns2:displayCharacter>T</ns2:displayCharacter><ns2:description>T 1.8%</ns2:description><ns2:value>1.8382353</ns2:value></ns2:annotationElement><ns2:annotationElement position="4299"><ns2:displayCharacter>T</ns2:displayCharacter><ns2:description>T 1.8%</ns2:description><ns2:value>1.8382353</ns2:value></ns2:annotationElement><ns2:annotationElement position="4300"><ns2:displayCharacter>T</ns2:displayCharacter><ns2:description>T 1.8%</ns2:description><ns2:value>1.8382353</ns2:value></ns2:annotationElement><ns2:annotationElement position="4301"><ns2:displayCharacter>A</ns2:displayCharacter><ns2:description>A 1.8%</ns2:description><ns2:value>1.8382353</ns2:value></ns2:annotationElement><ns2:annotationElement position="4302"><ns2:displayCharacter>T</ns2:displayCharacter><ns2:description>T 1.8%</ns2:description><ns2:value>1.8382353</ns2:value></ns2:annotationElement><ns2:annotationElement position="4303"><ns2:displayCharacter>A</ns2:displayCharacter><ns2:description>A 1.8%</ns2:description><ns2:value>1.8382353</ns2:value></ns2:annotationElement><ns2:annotationElement position="4304"><ns2:displayCharacter>T</ns2:displayCharacter><ns2:description>T 1.8%</ns2:description><ns2:value>1.8382353</ns2:value></ns2:annotationElement><ns2:annotationElement position="4305"><ns2:displayCharacter>T</ns2:displayCharacter><ns2:description>T 1.8%</ns2:description><ns2:value>1.8382353</ns2:value></ns2:annotationElement><ns2:annotationElement position="4306"><ns2:displayCharacter>G</ns2:displayCharacter><ns2:description>G 1.8%</ns2:description><ns2:value>1.8382353</ns2:value></ns2:annotationElement><ns2:annotationElement position="4307"><ns2:displayCharacter>C</ns2:displayCharacter><ns2:description>C 1.1%; T 0.7%</ns2:description><ns2:value>1.1029412</ns2:value></ns2:annotationElement><ns2:annotationElement position="4308"><ns2:displayCharacter>A</ns2:displayCharacter><ns2:description>A 1.8%</ns2:description><ns2:value>1.8382353</ns2:value></ns2:annotationElement><ns2:annotationElement position="4309"><ns2:displayCharacter>T</ns2:displayCharacter><ns2:description>T 1.8%</ns2:description><ns2:value>1.8382353</ns2:value></ns2:annotationElement><ns2:annotationElement position="4310"><ns2:displayCharacter>T</ns2:displayCharacter><ns2:description>T 1.8%</ns2:description><ns2:value>1.8382353</ns2:value></ns2:annotationElement><ns2:annotationElement position="4311"><ns2:displayCharacter>T</ns2:displayCharacter><ns2:description>T 1.8%</ns2:description><ns2:value>1.8382353</ns2:value></ns2:annotationElement><ns2:annotationElement position="4312"><ns2:displayCharacter>T</ns2:displayCharacter><ns2:description>T 1.8%</ns2:description><ns2:value>1.8382353</ns2:value></ns2:annotationElement><ns2:annotationElement position="4313"><ns2:displayCharacter>T</ns2:displayCharacter><ns2:description>T 1.5%</ns2:description><ns2:value>1.4705882</ns2:value></ns2:annotationElement><ns2:annotationElement position="4314"><ns2:displayCharacter>C</ns2:displayCharacter><ns2:description>C 1.5%</ns2:description><ns2:value>1.4705882</ns2:value></ns2:annotationElement><ns2:annotationElement position="4315"><ns2:displayCharacter>A</ns2:displayCharacter><ns2:description>A 1.5%</ns2:description><ns2:value>1.4705882</ns2:value></ns2:annotationElement><ns2:annotationElement position="4316"><ns2:displayCharacter>G</ns2:displayCharacter><ns2:description>G 1.5%</ns2:description><ns2:value>1.4705882</ns2:value></ns2:annotationElement><ns2:annotationElement position="4317"><ns2:displayCharacter>A</ns2:displayCharacter><ns2:description>A 1.5%</ns2:description><ns2:value>1.4705882</ns2:value></ns2:annotationElement><ns2:annotationElement position="4318"><ns2:displayCharacter>C</ns2:displayCharacter><ns2:description>C 1.5%</ns2:description><ns2:value>1.4705882</ns2:value></ns2:annotationElement><ns2:annotationElement position="4319"><ns2:displayCharacter>C</ns2:displayCharacter><ns2:description>C 1.5%</ns2:description><ns2:value>1.4705882</ns2:value></ns2:annotationElement><ns2:annotationElement position="4320"><ns2:displayCharacter>T</ns2:displayCharacter><ns2:description>T 1.5%</ns2:description><ns2:value>1.4705882</ns2:value></ns2:annotationElement><ns2:annotationElement position="4321"><ns2:displayCharacter>G</ns2:displayCharacter><ns2:description>G 1.5%</ns2:description><ns2:value>1.4705882</ns2:value></ns2:annotationElement><ns2:annotationElement position="4322"><ns2:displayCharacter>A</ns2:displayCharacter><ns2:description>A 1.5%</ns2:description><ns2:value>1.4705882</ns2:value></ns2:annotationElement><ns2:annotationElement position="4323"><ns2:displayCharacter>G</ns2:displayCharacter><ns2:description>G 1.5%</ns2:description><ns2:value>1.4705882</ns2:value></ns2:annotationElement><ns2:annotationElement position="4324"><ns2:displayCharacter>T</ns2:displayCharacter><ns2:description>T 1.5%</ns2:description><ns2:value>1.4705882</ns2:value></ns2:annotationElement><ns2:annotationElement position="4325"><ns2:displayCharacter>G</ns2:displayCharacter><ns2:description>G 1.5%</ns2:description><ns2:value>1.4705882</ns2:value></ns2:annotationElement><ns2:annotationElement position="4326"><ns2:displayCharacter>T</ns2:displayCharacter><ns2:description>T 1.5%</ns2:description><ns2:value>1.4705882</ns2:value></ns2:annotationElement><ns2:annotationElement position="4327"><ns2:displayCharacter>G</ns2:displayCharacter><ns2:description>G 1.5%</ns2:description><ns2:value>1.4705882</ns2:value></ns2:annotationElement><ns2:annotationElement position="4328"><ns2:displayCharacter>G</ns2:displayCharacter><ns2:description>G 1.5%</ns2:description><ns2:value>1.4705882</ns2:value></ns2:annotationElement><ns2:annotationElement position="4329"><ns2:displayCharacter>C</ns2:displayCharacter><ns2:description>C 1.5%</ns2:description><ns2:value>1.4705882</ns2:value></ns2:annotationElement><ns2:annotationElement position="4330"><ns2:displayCharacter>A</ns2:displayCharacter><ns2:description>A 3.3%</ns2:description><ns2:value>3.3088236</ns2:value></ns2:annotationElement><ns2:annotationElement position="4331"><ns2:displayCharacter>+</ns2:displayCharacter><ns2:description>G 1.5%; T 1.5%</ns2:description><ns2:value>1.4705882</ns2:value></ns2:annotationElement><ns2:annotationElement position="4332"><ns2:displayCharacter>G</ns2:displayCharacter><ns2:description>G 2.9%</ns2:description><ns2:value>2.9411764</ns2:value></ns2:annotationElement><ns2:annotationElement position="4333"><ns2:displayCharacter>+</ns2:displayCharacter><ns2:description>A 1.5%; G 1.5%</ns2:description><ns2:value>1.4705882</ns2:value></ns2:annotationElement><ns2:annotationElement position="4334"><ns2:displayCharacter>C</ns2:displayCharacter><ns2:description>C 2.6%</ns2:description><ns2:value>2.5735295</ns2:value></ns2:annotationElement><ns2:annotationElement position="4335"><ns2:displayCharacter>C</ns2:displayCharacter><ns2:description>C 1.5%; T 1.1%</ns2:description><ns2:value>1.4705882</ns2:value></ns2:annotationElement><ns2:annotationElement position="4336"><ns2:displayCharacter>A</ns2:displayCharacter><ns2:description>A 2.6%</ns2:description><ns2:value>2.5735295</ns2:value></ns2:annotationElement><ns2:annotationElement position="4337"><ns2:displayCharacter>C</ns2:displayCharacter><ns2:description>C 1.5%; A 1.1%</ns2:description><ns2:value>1.4705882</ns2:value></ns2:annotationElement><ns2:annotationElement position="4338"><ns2:displayCharacter>C</ns2:displayCharacter><ns2:description>C 1.5%; G 1.1%</ns2:description><ns2:value>1.4705882</ns2:value></ns2:annotationElement><ns2:annotationElement position="4339"><ns2:displayCharacter>C</ns2:displayCharacter><ns2:description>C 1.5%; T 1.1%</ns2:description><ns2:value>1.4705882</ns2:value></ns2:annotationElement><ns2:annotationElement position="4340"><ns2:displayCharacter>G</ns2:displayCharacter><ns2:description>G 1.5%; C 1.1%</ns2:description><ns2:value>1.4705882</ns2:value></ns2:annotationElement><ns2:annotationElement position="4341"><ns2:displayCharacter>C</ns2:displayCharacter><ns2:description>C 2.6%</ns2:description><ns2:value>2.5735295</ns2:value></ns2:annotationElement><ns2:annotationElement position="4342"><ns2:displayCharacter>T</ns2:displayCharacter><ns2:description>T 2.6%</ns2:description><ns2:value>2.5735295</ns2:value></ns2:annotationElement><ns2:annotationElement position="4343"><ns2:displayCharacter>A</ns2:displayCharacter><ns2:description>A 1.5%; T 1.1%</ns2:description><ns2:value>1.4705882</ns2:value></ns2:annotationElement><ns2:annotationElement position="4344"><ns2:displayCharacter>A</ns2:displayCharacter><ns2:description>A 1.5%; G 1.1%</ns2:description><ns2:value>1.4705882</ns2:value></ns2:annotationElement><ns2:annotationElement position="4345"><ns2:displayCharacter>A</ns2:displayCharacter><ns2:description>A 2.6%</ns2:description><ns2:value>2.5735295</ns2:value></ns2:annotationElement><ns2:annotationElement position="4346"><ns2:displayCharacter>C</ns2:displayCharacter><ns2:description>C 1.5%; A 1.1%</ns2:description><ns2:value>1.4705882</ns2:value></ns2:annotationElement><ns2:annotationElement position="4347"><ns2:displayCharacter>T</ns2:displayCharacter><ns2:description>T 1.5%; A 1.1%</ns2:description><ns2:value>1.4705882</ns2:value></ns2:annotationElement><ns2:annotationElement position="4348"><ns2:displayCharacter>T</ns2:displayCharacter><ns2:description>T 1.5%; C 1.1%</ns2:description><ns2:value>1.4705882</ns2:value></ns2:annotationElement><ns2:annotationElement position="4349"><ns2:displayCharacter>A</ns2:displayCharacter><ns2:description>A 2.6%</ns2:description><ns2:value>2.5735295</ns2:value></ns2:annotationElement><ns2:annotationElement position="4350"><ns2:displayCharacter>A</ns2:displayCharacter><ns2:description>A 2.6%</ns2:description><ns2:value>2.5735295</ns2:value></ns2:annotationElement><ns2:annotationElement position="4351"><ns2:displayCharacter>G</ns2:displayCharacter><ns2:description>G 2.6%</ns2:description><ns2:value>2.5735295</ns2:value></ns2:annotationElement><ns2:annotationElement position="4352"><ns2:displayCharacter>C</ns2:displayCharacter><ns2:description>C 2.6%</ns2:description><ns2:value>2.5735295</ns2:value></ns2:annotationElement><ns2:annotationElement position="4353"><ns2:displayCharacter>A</ns2:displayCharacter><ns2:description>A 2.6%</ns2:description><ns2:value>2.5735295</ns2:value></ns2:annotationElement><ns2:annotationElement position="4354"><ns2:displayCharacter>T</ns2:displayCharacter><ns2:description>T 2.2%</ns2:description><ns2:value>2.2058823</ns2:value></ns2:annotationElement><ns2:annotationElement position="4355"><ns2:displayCharacter>A</ns2:displayCharacter><ns2:description>A 2.2%</ns2:description><ns2:value>2.2058823</ns2:value></ns2:annotationElement><ns2:annotationElement position="4356"><ns2:displayCharacter>T</ns2:displayCharacter><ns2:description>T 2.2%</ns2:description><ns2:value>2.2058823</ns2:value></ns2:annotationElement><ns2:annotationElement position="4357"><ns2:displayCharacter>T</ns2:displayCharacter><ns2:description>T 1.5%; G 0.7%</ns2:description><ns2:value>1.4705882</ns2:value></ns2:annotationElement><ns2:annotationElement position="4358"><ns2:displayCharacter>A</ns2:displayCharacter><ns2:description>A 2.2%</ns2:description><ns2:value>2.2058823</ns2:value></ns2:annotationElement><ns2:annotationElement position="4359"><ns2:displayCharacter>C</ns2:displayCharacter><ns2:description>C 2.2%</ns2:description><ns2:value>2.2058823</ns2:value></ns2:annotationElement><ns2:annotationElement position="4360"><ns2:displayCharacter>T</ns2:displayCharacter><ns2:description>T 2.2%</ns2:description><ns2:value>2.2058823</ns2:value></ns2:annotationElement><ns2:annotationElement position="4361"><ns2:displayCharacter>C</ns2:displayCharacter><ns2:description>C 1.5%; A 0.7%</ns2:description><ns2:value>1.4705882</ns2:value></ns2:annotationElement><ns2:annotationElement position="4362"><ns2:displayCharacter>A</ns2:displayCharacter><ns2:description>A 1.5%; C 0.7%</ns2:description><ns2:value>1.4705882</ns2:value></ns2:annotationElement><ns2:annotationElement position="4363"><ns2:displayCharacter>G</ns2:displayCharacter><ns2:description>G 1.5%; T 0.7%</ns2:description><ns2:value>1.4705882</ns2:value></ns2:annotationElement><ns2:annotationElement position="4364"><ns2:displayCharacter>C</ns2:displayCharacter><ns2:description>C 1.5%; G 0.7%</ns2:description><ns2:value>1.4705882</ns2:value></ns2:annotationElement><ns2:annotationElement position="4365"><ns2:displayCharacter>G</ns2:displayCharacter><ns2:description>G 2.2%</ns2:description><ns2:value>2.2058823</ns2:value></ns2:annotationElement><ns2:annotationElement position="4366"><ns2:displayCharacter>G</ns2:displayCharacter><ns2:description>G 1.5%; C 0.7%</ns2:description><ns2:value>1.4705882</ns2:value></ns2:annotationElement><ns2:annotationElement position="4367"><ns2:displayCharacter>A</ns2:displayCharacter><ns2:description>A 2.2%</ns2:description><ns2:value>2.2058823</ns2:value></ns2:annotationElement><ns2:annotationElement position="4368"><ns2:displayCharacter>G</ns2:displayCharacter><ns2:description>G 2.2%</ns2:description><ns2:value>2.2058823</ns2:value></ns2:annotationElement><ns2:annotationElement position="4369"><ns2:displayCharacter>G</ns2:displayCharacter><ns2:description>G 2.2%</ns2:description><ns2:value>2.2058823</ns2:value></ns2:annotationElement><ns2:annotationElement position="4370"><ns2:displayCharacter>A</ns2:displayCharacter><ns2:description>A 2.2%</ns2:description><ns2:value>2.2058823</ns2:value></ns2:annotationElement><ns2:annotationElement position="4371"><ns2:displayCharacter>A</ns2:displayCharacter><ns2:description>A 1.5%; T 0.7%</ns2:description><ns2:value>1.4705882</ns2:value></ns2:annotationElement><ns2:annotationElement position="4372"><ns2:displayCharacter>A</ns2:displayCharacter><ns2:description>A 1.5%; C 0.7%</ns2:description><ns2:value>1.4705882</ns2:value></ns2:annotationElement><ns2:annotationElement position="4373"><ns2:displayCharacter>A</ns2:displayCharacter><ns2:description>A 2.2%</ns2:description><ns2:value>2.2058823</ns2:value></ns2:annotationElement><ns2:annotationElement position="4374"><ns2:displayCharacter>G</ns2:displayCharacter><ns2:description>G 1.5%; A 0.7%</ns2:description><ns2:value>1.4705882</ns2:value></ns2:annotationElement><ns2:annotationElement position="4375"><ns2:displayCharacter>A</ns2:displayCharacter><ns2:description>A 1.5%; C 0.7%</ns2:description><ns2:value>1.4705882</ns2:value></ns2:annotationElement><ns2:annotationElement position="4376"><ns2:displayCharacter>A</ns2:displayCharacter><ns2:description>A 1.5%; C 0.7%</ns2:description><ns2:value>1.4705882</ns2:value></ns2:annotationElement><ns2:annotationElement position="4377"><ns2:displayCharacter>A</ns2:displayCharacter><ns2:description>A 2.2%</ns2:description><ns2:value>2.2058823</ns2:value></ns2:annotationElement><ns2:annotationElement position="4378"><ns2:displayCharacter>A</ns2:displayCharacter><ns2:description>A 1.5%; G 0.7%</ns2:description><ns2:value>1.4705882</ns2:value></ns2:annotationElement><ns2:annotationElement position="4379"><ns2:displayCharacter>C</ns2:displayCharacter><ns2:description>C 1.5%; G 0.7%</ns2:description><ns2:value>1.4705882</ns2:value></ns2:annotationElement><ns2:annotationElement position="4380"><ns2:displayCharacter>A</ns2:displayCharacter><ns2:description>A 1.5%; T 0.7%</ns2:description><ns2:value>1.4705882</ns2:value></ns2:annotationElement><ns2:annotationElement position="4381"><ns2:displayCharacter>A</ns2:displayCharacter><ns2:description>A 1.5%; T 0.7%</ns2:description><ns2:value>1.4705882</ns2:value></ns2:annotationElement><ns2:label>Consensus</ns2:label><ns2:description>% Identidad</ns2:description></ns2:Annotation><ns2:Annotation graph="true" graphType="1" graphGroup="-1" graphHeight="40" id="ann1" scoreOnly="false" visible="true" centreColLabels="false" scaleColLabels="true" showAllColLabels="false" autoCalculated="true" belowAlignment="true" calcId=""><ns2:annotationElement position="0" colour="-12566464"><ns2:displayCharacter></ns2:displayCharacter><ns2:description>1</ns2:description><ns2:value>1.0</ns2:value></ns2:annotationElement><ns2:annotationElement position="1" colour="-12566464"><ns2:displayCharacter></ns2:displayCharacter><ns2:description>1</ns2:description><ns2:value>1.0</ns2:value></ns2:annotationElement><ns2:annotationElement position="2" colour="-12434878"><ns2:displayCharacter></ns2:displayCharacter><ns2:description>4</ns2:description><ns2:value>4.0</ns2:value></ns2:annotationElement><ns2:annotationElement position="3" colour="-12434878"><ns2:displayCharacter></ns2:displayCharacter><ns2:description>4</ns2:description><ns2:value>4.0</ns2:value></ns2:annotationElement><ns2:annotationElement position="4" colour="-12434878"><ns2:displayCharacter></ns2:displayCharacter><ns2:description>4</ns2:description><ns2:value>4.0</ns2:value></ns2:annotationElement><ns2:annotationElement position="5" colour="-12434878"><ns2:displayCharacter></ns2:displayCharacter><ns2:description>4</ns2:description><ns2:value>4.0</ns2:value></ns2:annotationElement><ns2:annotationElement position="6" colour="-12434878"><ns2:displayCharacter></ns2:displayCharacter><ns2:description>4</ns2:description><ns2:value>4.0</ns2:value></ns2:annotationElement><ns2:annotationElement position="7" colour="-12434878"><ns2:displayCharacter></ns2:displayCharacter><ns2:description>4</ns2:description><ns2:value>4.0</ns2:value></ns2:annotationElement><ns2:annotationElement position="8" colour="-12434878"><ns2:displayCharacter></ns2:displayCharacter><ns2:description>4</ns2:description><ns2:value>4.0</ns2:value></ns2:annotationElement><ns2:annotationElement position="9" colour="-12434878"><ns2:displayCharacter></ns2:displayCharacter><ns2:description>4</ns2:description><ns2:value>4.0</ns2:value></ns2:annotationElement><ns2:annotationElement position="10" colour="-12434878"><ns2:displayCharacter></ns2:displayCharacter><ns2:description>4</ns2:description><ns2:value>4.0</ns2:value></ns2:annotationElement><ns2:annotationElement position="11" colour="-12434878"><ns2:displayCharacter></ns2:displayCharacter><ns2:description>4</ns2:description><ns2:value>4.0</ns2:value></ns2:annotationElement><ns2:annotationElement position="12" colour="-12434878"><ns2:displayCharacter></ns2:displayCharacter><ns2:description>4</ns2:description><ns2:value>4.0</ns2:value></ns2:annotationElement><ns2:annotationElement position="13" colour="-12434878"><ns2:displayCharacter></ns2:displayCharacter><ns2:description>4</ns2:description><ns2:value>4.0</ns2:value></ns2:annotationElement><ns2:annotationElement position="14" colour="-12434878"><ns2:displayCharacter></ns2:displayCharacter><ns2:description>4</ns2:description><ns2:value>4.0</ns2:value></ns2:annotationElement><ns2:annotationElement position="15" colour="-12434878"><ns2:displayCharacter></ns2:displayCharacter><ns2:description>4</ns2:description><ns2:value>4.0</ns2:value></ns2:annotationElement><ns2:annotationElement position="16" colour="-12434878"><ns2:displayCharacter></ns2:displayCharacter><ns2:description>4</ns2:description><ns2:value>4.0</ns2:value></ns2:annotationElement><ns2:annotationElement position="17" colour="-12434878"><ns2:displayCharacter></ns2:displayCharacter><ns2:description>4</ns2:description><ns2:value>4.0</ns2:value></ns2:annotationElement><ns2:annotationElement position="18" colour="-12434878"><ns2:displayCharacter></ns2:displayCharacter><ns2:description>4</ns2:description><ns2:value>4.0</ns2:value></ns2:annotationElement><ns2:annotationElement position="19" colour="-12434878"><ns2:displayCharacter></ns2:displayCharacter><ns2:description>4</ns2:description><ns2:value>4.0</ns2:value></ns2:annotationElement><ns2:annotationElement position="20" colour="-12434878"><ns2:displayCharacter></ns2:displayCharacter><ns2:description>4</ns2:description><ns2:value>4.0</ns2:value></ns2:annotationElement><ns2:annotationElement position="21" colour="-12105913"><ns2:displayCharacter></ns2:displayCharacter><ns2:description>13</ns2:description><ns2:value>13.0</ns2:value></ns2:annotationElement><ns2:annotationElement position="22" colour="-12105913"><ns2:displayCharacter></ns2:displayCharacter><ns2:description>13</ns2:description><ns2:value>13.0</ns2:value></ns2:annotationElement><ns2:annotationElement position="23" colour="-11776948"><ns2:displayCharacter></ns2:displayCharacter><ns2:description>23</ns2:description><ns2:value>23.0</ns2:value></ns2:annotationElement><ns2:annotationElement position="24" colour="-11513776"><ns2:displayCharacter></ns2:displayCharacter><ns2:description>30</ns2:description><ns2:value>30.0</ns2:value></ns2:annotationElement><ns2:annotationElement position="25" colour="-11447983"><ns2:displayCharacter></ns2:displayCharacter><ns2:description>31</ns2:description><ns2:value>31.0</ns2:value></ns2:annotationElement><ns2:annotationElement position="26" colour="-11447983"><ns2:displayCharacter></ns2:displayCharacter><ns2:description>31</ns2:description><ns2:value>31.0</ns2:value></ns2:annotationElement><ns2:annotationElement position="27" colour="-11447983"><ns2:displayCharacter></ns2:displayCharacter><ns2:description>31</ns2:description><ns2:value>31.0</ns2:value></ns2:annotationElement><ns2:annotationElement position="28" colour="-11447983"><ns2:displayCharacter></ns2:displayCharacter><ns2:description>31</ns2:description><ns2:value>31.0</ns2:value></ns2:annotationElement><ns2:annotationElement position="29" colour="-11250604"><ns2:displayCharacter></ns2:displayCharacter><ns2:description>37</ns2:description><ns2:value>37.0</ns2:value></ns2:annotationElement><ns2:annotationElement position="30" colour="-11250604"><ns2:displayCharacter></ns2:displayCharacter><ns2:description>36</ns2:description><ns2:value>36.0</ns2:value></ns2:annotationElement><ns2:annotationElement position="31" colour="-11250604"><ns2:displayCharacter></ns2:displayCharacter><ns2:description>37</ns2:description><ns2:value>37.0</ns2:value></ns2:annotationElement><ns2:annotationElement position="32" colour="-11250604"><ns2:displayCharacter></ns2:displayCharacter><ns2:description>37</ns2:description><ns2:value>37.0</ns2:value></ns2:annotationElement><ns2:annotationElement position="33" colour="-11250604"><ns2:displayCharacter></ns2:displayCharacter><ns2:description>37</ns2:description><ns2:value>37.0</ns2:value></ns2:annotationElement><ns2:annotationElement position="34" colour="-11250604"><ns2:displayCharacter></ns2:displayCharacter><ns2:description>37</ns2:description><ns2:value>37.0</ns2:value></ns2:annotationElement><ns2:annotationElement position="35" colour="-11250604"><ns2:displayCharacter></ns2:displayCharacter><ns2:description>37</ns2:description><ns2:value>37.0</ns2:value></ns2:annotationElement><ns2:annotationElement position="36" colour="-11250604"><ns2:displayCharacter></ns2:displayCharacter><ns2:description>37</ns2:description><ns2:value>37.0</ns2:value></ns2:annotationElement><ns2:annotationElement position="37" colour="-11250604"><ns2:displayCharacter></ns2:displayCharacter><ns2:description>37</ns2:description><ns2:value>37.0</ns2:value></ns2:annotationElement><ns2:annotationElement position="38" colour="-11250604"><ns2:displayCharacter></ns2:displayCharacter><ns2:description>37</ns2:description><ns2:value>37.0</ns2:value></ns2:annotationElement><ns2:annotationElement position="39" colour="-11250604"><ns2:displayCharacter></ns2:displayCharacter><ns2:description>37</ns2:description><ns2:value>37.0</ns2:value></ns2:annotationElement><ns2:annotationElement position="40" colour="-11250604"><ns2:displayCharacter></ns2:displayCharacter><ns2:description>37</ns2:description><ns2:value>37.0</ns2:value></ns2:annotationElement><ns2:annotationElement position="41" colour="-11250604"><ns2:displayCharacter></ns2:displayCharacter><ns2:description>37</ns2:description><ns2:value>37.0</ns2:value></ns2:annotationElement><ns2:annotationElement position="42" colour="-11250604"><ns2:displayCharacter></ns2:displayCharacter><ns2:description>37</ns2:description><ns2:value>37.0</ns2:value></ns2:annotationElement><ns2:annotationElement position="43" colour="-11250604"><ns2:displayCharacter></ns2:displayCharacter><ns2:description>37</ns2:description><ns2:value>37.0</ns2:value></ns2:annotationElement><ns2:annotationElement position="44" colour="-11250604"><ns2:displayCharacter></ns2:displayCharacter><ns2:description>37</ns2:description><ns2:value>37.0</ns2:value></ns2:annotationElement><ns2:annotationElement position="45" colour="-10987432"><ns2:displayCharacter></ns2:displayCharacter><ns2:description>43</ns2:description><ns2:value>43.0</ns2:value></ns2:annotationElement><ns2:annotationElement position="46" colour="-10987432"><ns2:displayCharacter></ns2:displayCharacter><ns2:description>43</ns2:description><ns2:value>43.0</ns2:value></ns2:annotationElement><ns2:annotationElement position="47" colour="-10987432"><ns2:displayCharacter></ns2:displayCharacter><ns2:description>43</ns2:description><ns2:value>43.0</ns2:value></ns2:annotationElement><ns2:annotationElement position="48" colour="-10987432"><ns2:displayCharacter></ns2:displayCharacter><ns2:description>43</ns2:description><ns2:value>43.0</ns2:value></ns2:annotationElement><ns2:annotationElement position="49" colour="-10987432"><ns2:displayCharacter></ns2:displayCharacter><ns2:description>43</ns2:description><ns2:value>43.0</ns2:value></ns2:annotationElement><ns2:annotationElement position="50" colour="-10987432"><ns2:displayCharacter></ns2:displayCharacter><ns2:description>43</ns2:description><ns2:value>43.0</ns2:value></ns2:annotationElement><ns2:annotationElement position="51" colour="-10987432"><ns2:displayCharacter></ns2:displayCharacter><ns2:description>43</ns2:description><ns2:value>43.0</ns2:value></ns2:annotationElement><ns2:annotationElement position="52" colour="-10987432"><ns2:displayCharacter></ns2:displayCharacter><ns2:description>43</ns2:description><ns2:value>43.0</ns2:value></ns2:annotationElement><ns2:annotationElement position="53" colour="-10987432"><ns2:displayCharacter></ns2:displayCharacter><ns2:description>43</ns2:description><ns2:value>43.0</ns2:value></ns2:annotationElement><ns2:annotationElement position="54" colour="-10987432"><ns2:displayCharacter></ns2:displayCharacter><ns2:description>43</ns2:description><ns2:value>43.0</ns2:value></ns2:annotationElement><ns2:annotationElement position="55" colour="-10987432"><ns2:displayCharacter></ns2:displayCharacter><ns2:description>43</ns2:description><ns2:value>43.0</ns2:value></ns2:annotationElement><ns2:annotationElement position="56" colour="-10987432"><ns2:displayCharacter></ns2:displayCharacter><ns2:description>43</ns2:description><ns2:value>43.0</ns2:value></ns2:annotationElement><ns2:annotationElement position="57" colour="-10987432"><ns2:displayCharacter></ns2:displayCharacter><ns2:description>44</ns2:description><ns2:value>44.0</ns2:value></ns2:annotationElement><ns2:annotationElement position="58" colour="-10987432"><ns2:displayCharacter></ns2:displayCharacter><ns2:description>44</ns2:description><ns2:value>44.0</ns2:value></ns2:annotationElement><ns2:annotationElement position="59" colour="-10987432"><ns2:displayCharacter></ns2:displayCharacter><ns2:description>44</ns2:description><ns2:value>44.0</ns2:value></ns2:annotationElement><ns2:annotationElement position="60" colour="-10987432"><ns2:displayCharacter></ns2:displayCharacter><ns2:description>44</ns2:description><ns2:value>44.0</ns2:value></ns2:annotationElement><ns2:annotationElement position="61" colour="-10987432"><ns2:displayCharacter></ns2:displayCharacter><ns2:description>44</ns2:description><ns2:value>44.0</ns2:value></ns2:annotationElement><ns2:annotationElement position="62" colour="-10987432"><ns2:displayCharacter></ns2:displayCharacter><ns2:description>44</ns2:description><ns2:value>44.0</ns2:value></ns2:annotationElement><ns2:annotationElement position="63" colour="-10987432"><ns2:displayCharacter></ns2:displayCharacter><ns2:description>44</ns2:description><ns2:value>44.0</ns2:value></ns2:annotationElement><ns2:annotationElement position="64" colour="-10987432"><ns2:displayCharacter></ns2:displayCharacter><ns2:description>44</ns2:description><ns2:value>44.0</ns2:value></ns2:annotationElement><ns2:annotationElement position="65" colour="-10855846"><ns2:displayCharacter></ns2:displayCharacter><ns2:description>47</ns2:description><ns2:value>47.0</ns2:value></ns2:annotationElement><ns2:annotationElement position="66" colour="-10855846"><ns2:displayCharacter></ns2:displayCharacter><ns2:description>47</ns2:description><ns2:value>47.0</ns2:value></ns2:annotationElement><ns2:annotationElement position="67" colour="-10855846"><ns2:displayCharacter></ns2:displayCharacter><ns2:description>47</ns2:description><ns2:value>47.0</ns2:value></ns2:annotationElement><ns2:annotationElement position="68" colour="-10855846"><ns2:displayCharacter></ns2:displayCharacter><ns2:description>47</ns2:description><ns2:value>47.0</ns2:value></ns2:annotationElement><ns2:annotationElement position="69" colour="-10855846"><ns2:displayCharacter></ns2:displayCharacter><ns2:description>48</ns2:description><ns2:value>48.0</ns2:value></ns2:annotationElement><ns2:annotationElement position="70" colour="-10790053"><ns2:displayCharacter></ns2:displayCharacter><ns2:description>49</ns2:description><ns2:value>49.0</ns2:value></ns2:annotationElement><ns2:annotationElement position="71" colour="-10790053"><ns2:displayCharacter></ns2:displayCharacter><ns2:description>49</ns2:description><ns2:value>49.0</ns2:value></ns2:annotationElement><ns2:annotationElement position="72" colour="-10790053"><ns2:displayCharacter></ns2:displayCharacter><ns2:description>49</ns2:description><ns2:value>49.0</ns2:value></ns2:annotationElement><ns2:annotationElement position="73" colour="-10790053"><ns2:displayCharacter></ns2:displayCharacter><ns2:description>49</ns2:description><ns2:value>49.0</ns2:value></ns2:annotationElement><ns2:annotationElement position="74" colour="-10790053"><ns2:displayCharacter></ns2:displayCharacter><ns2:description>49</ns2:description><ns2:value>49.0</ns2:value></ns2:annotationElement><ns2:annotationElement position="75" colour="-12500671"><ns2:displayCharacter></ns2:displayCharacter><ns2:description>2</ns2:description><ns2:value>2.0</ns2:value></ns2:annotationElement><ns2:annotationElement position="76" colour="-10790053"><ns2:displayCharacter></ns2:displayCharacter><ns2:description>49</ns2:description><ns2:value>49.0</ns2:value></ns2:annotationElement><ns2:annotationElement position="77" colour="-10790053"><ns2:displayCharacter></ns2:displayCharacter><ns2:description>49</ns2:description><ns2:value>49.0</ns2:value></ns2:annotationElement><ns2:annotationElement position="78" colour="-10790053"><ns2:displayCharacter></ns2:displayCharacter><ns2:description>49</ns2:description><ns2:value>49.0</ns2:value></ns2:annotationElement><ns2:annotationElement position="79" colour="-10790053"><ns2:displayCharacter></ns2:displayCharacter><ns2:description>49</ns2:description><ns2:value>49.0</ns2:value></ns2:annotationElement><ns2:annotationElement position="80" colour="-10790053"><ns2:displayCharacter></ns2:displayCharacter><ns2:description>49</ns2:description><ns2:value>49.0</ns2:value></ns2:annotationElement><ns2:annotationElement position="81" colour="-10790053"><ns2:displayCharacter></ns2:displayCharacter><ns2:description>49</ns2:description><ns2:value>49.0</ns2:value></ns2:annotationElement><ns2:annotationElement position="82" colour="-10790053"><ns2:displayCharacter></ns2:displayCharacter><ns2:description>49</ns2:description><ns2:value>49.0</ns2:value></ns2:annotationElement><ns2:annotationElement position="83" colour="-10790053"><ns2:displayCharacter></ns2:displayCharacter><ns2:description>49</ns2:description><ns2:value>49.0</ns2:value></ns2:annotationElement><ns2:annotationElement position="84" colour="-10855846"><ns2:displayCharacter></ns2:displayCharacter><ns2:description>48</ns2:description><ns2:value>48.0</ns2:value></ns2:annotationElement><ns2:annotationElement position="85" colour="-10790053"><ns2:displayCharacter></ns2:displayCharacter><ns2:description>49</ns2:description><ns2:value>49.0</ns2:value></ns2:annotationElement><ns2:annotationElement position="86" colour="-10790053"><ns2:displayCharacter></ns2:displayCharacter><ns2:description>49</ns2:description><ns2:value>49.0</ns2:value></ns2:annotationElement><ns2:annotationElement position="87" colour="-10790053"><ns2:displayCharacter></ns2:displayCharacter><ns2:description>49</ns2:description><ns2:value>49.0</ns2:value></ns2:annotationElement><ns2:annotationElement position="88" colour="-10790053"><ns2:displayCharacter></ns2:displayCharacter><ns2:description>49</ns2:description><ns2:value>49.0</ns2:value></ns2:annotationElement><ns2:annotationElement position="89" colour="-10790053"><ns2:displayCharacter></ns2:displayCharacter><ns2:description>49</ns2:description><ns2:value>49.0</ns2:value></ns2:annotationElement><ns2:annotationElement position="90" colour="-10790053"><ns2:displayCharacter></ns2:displayCharacter><ns2:description>49</ns2:description><ns2:value>49.0</ns2:value></ns2:annotationElement><ns2:annotationElement position="91" colour="-10790053"><ns2:displayCharacter></ns2:displayCharacter><ns2:description>49</ns2:description><ns2:value>49.0</ns2:value></ns2:annotationElement><ns2:annotationElement position="92" colour="-10790053"><ns2:displayCharacter></ns2:displayCharacter><ns2:description>49</ns2:description><ns2:value>49.0</ns2:value></ns2:annotationElement><ns2:annotationElement position="93" colour="-10790053"><ns2:displayCharacter></ns2:displayCharacter><ns2:description>49</ns2:description><ns2:value>49.0</ns2:value></ns2:annotationElement><ns2:annotationElement position="94" colour="-10790053"><ns2:displayCharacter></ns2:displayCharacter><ns2:description>49</ns2:description><ns2:value>49.0</ns2:value></ns2:annotationElement><ns2:annotationElement position="95" colour="-10790053"><ns2:displayCharacter></ns2:displayCharacter><ns2:description>49</ns2:description><ns2:value>49.0</ns2:value></ns2:annotationElement><ns2:annotationElement position="96" colour="-10790053"><ns2:displayCharacter></ns2:displayCharacter><ns2:description>49</ns2:description><ns2:value>49.0</ns2:value></ns2:annotationElement><ns2:annotationElement position="97" colour="-12566464"><ns2:displayCharacter></ns2:displayCharacter><ns2:description>1</ns2:description><ns2:value>1.0</ns2:value></ns2:annotationElement><ns2:annotationElement position="98" colour="-10790053"><ns2:displayCharacter></ns2:displayCharacter><ns2:description>49</ns2:description><ns2:value>49.0</ns2:value></ns2:annotationElement><ns2:annotationElement position="99" colour="-10790053"><ns2:displayCharacter></ns2:displayCharacter><ns2:description>49</ns2:description><ns2:value>49.0</ns2:value></ns2:annotationElement><ns2:annotationElement position="100" colour="-10790053"><ns2:displayCharacter></ns2:displayCharacter><ns2:description>49</ns2:description><ns2:value>49.0</ns2:value></ns2:annotationElement><ns2:annotationElement position="101" colour="-10790053"><ns2:displayCharacter></ns2:displayCharacter><ns2:description>49</ns2:description><ns2:value>49.0</ns2:value></ns2:annotationElement><ns2:annotationElement position="102" colour="-10790053"><ns2:displayCharacter></ns2:displayCharacter><ns2:description>49</ns2:description><ns2:value>49.0</ns2:value></ns2:annotationElement><ns2:annotationElement position="103" colour="-10790053"><ns2:displayCharacter></ns2:displayCharacter><ns2:description>49</ns2:description><ns2:value>49.0</ns2:value></ns2:annotationElement><ns2:annotationElement position="104" colour="-10790053"><ns2:displayCharacter></ns2:displayCharacter><ns2:description>49</ns2:description><ns2:value>49.0</ns2:value></ns2:annotationElement><ns2:annotationElement position="105" colour="-10790053"><ns2:displayCharacter></ns2:displayCharacter><ns2:description>49</ns2:description><ns2:value>49.0</ns2:value></ns2:annotationElement><ns2:annotationElement position="106" colour="-10790053"><ns2:displayCharacter></ns2:displayCharacter><ns2:description>49</ns2:description><ns2:value>49.0</ns2:value></ns2:annotationElement><ns2:annotationElement position="107" colour="-10790053"><ns2:displayCharacter></ns2:displayCharacter><ns2:description>49</ns2:description><ns2:value>49.0</ns2:value></ns2:annotationElement><ns2:annotationElement position="108" colour="-10790053"><ns2:displayCharacter></ns2:displayCharacter><ns2:description>49</ns2:description><ns2:value>49.0</ns2:value></ns2:annotationElement><ns2:annotationElement position="109" colour="-10790053"><ns2:displayCharacter></ns2:displayCharacter><ns2:description>49</ns2:description><ns2:value>49.0</ns2:value></ns2:annotationElement><ns2:annotationElement position="110" colour="-10790053"><ns2:displayCharacter></ns2:displayCharacter><ns2:description>49</ns2:description><ns2:value>49.0</ns2:value></ns2:annotationElement><ns2:annotationElement position="111" colour="-10790053"><ns2:displayCharacter></ns2:displayCharacter><ns2:description>49</ns2:description><ns2:value>49.0</ns2:value></ns2:annotationElement><ns2:annotationElement position="112" colour="-10790053"><ns2:displayCharacter></ns2:displayCharacter><ns2:description>49</ns2:description><ns2:value>49.0</ns2:value></ns2:annotationElement><ns2:annotationElement position="113" colour="-10790053"><ns2:displayCharacter></ns2:displayCharacter><ns2:description>49</ns2:description><ns2:value>49.0</ns2:value></ns2:annotationElement><ns2:annotationElement position="114" colour="-10790053"><ns2:displayCharacter></ns2:displayCharacter><ns2:description>49</ns2:description><ns2:value>49.0</ns2:value></ns2:annotationElement><ns2:annotationElement position="115" colour="-10790053"><ns2:displayCharacter></ns2:displayCharacter><ns2:description>49</ns2:description><ns2:value>49.0</ns2:value></ns2:annotationElement><ns2:annotationElement position="116" colour="-10790053"><ns2:displayCharacter></ns2:displayCharacter><ns2:description>49</ns2:description><ns2:value>49.0</ns2:value></ns2:annotationElement><ns2:annotationElement position="117" colour="-10790053"><ns2:displayCharacter></ns2:displayCharacter><ns2:description>49</ns2:description><ns2:value>49.0</ns2:value></ns2:annotationElement><ns2:annotationElement position="118" colour="-10790053"><ns2:displayCharacter></ns2:displayCharacter><ns2:description>49</ns2:description><ns2:value>49.0</ns2:value></ns2:annotationElement><ns2:annotationElement position="119" colour="-10790053"><ns2:displayCharacter></ns2:displayCharacter><ns2:description>49</ns2:description><ns2:value>49.0</ns2:value></ns2:annotationElement><ns2:annotationElement position="120" colour="-10790053"><ns2:displayCharacter></ns2:displayCharacter><ns2:description>49</ns2:description><ns2:value>49.0</ns2:value></ns2:annotationElement><ns2:annotationElement position="121" colour="-10790053"><ns2:displayCharacter></ns2:displayCharacter><ns2:description>49</ns2:description><ns2:value>49.0</ns2:value></ns2:annotationElement><ns2:annotationElement position="122" colour="-10790053"><ns2:displayCharacter></ns2:displayCharacter><ns2:description>49</ns2:description><ns2:value>49.0</ns2:value></ns2:annotationElement><ns2:annotationElement position="123" colour="-10790053"><ns2:displayCharacter></ns2:displayCharacter><ns2:description>49</ns2:description><ns2:value>49.0</ns2:value></ns2:annotationElement><ns2:annotationElement position="124" colour="-10790053"><ns2:displayCharacter></ns2:displayCharacter><ns2:description>49</ns2:description><ns2:value>49.0</ns2:value></ns2:annotationElement><ns2:annotationElement position="125" colour="-10790053"><ns2:displayCharacter></ns2:displayCharacter><ns2:description>49</ns2:description><ns2:value>49.0</ns2:value></ns2:annotationElement><ns2:annotationElement position="126" colour="-10790053"><ns2:displayCharacter></ns2:displayCharacter><ns2:description>49</ns2:description><ns2:value>49.0</ns2:value></ns2:annotationElement><ns2:annotationElement position="127" colour="-10790053"><ns2:displayCharacter></ns2:displayCharacter><ns2:description>49</ns2:description><ns2:value>49.0</ns2:value></ns2:annotationElement><ns2:annotationElement position="128" colour="-10790053"><ns2:displayCharacter></ns2:displayCharacter><ns2:description>49</ns2:description><ns2:value>49.0</ns2:value></ns2:annotationElement><ns2:annotationElement position="129" colour="-10790053"><ns2:displayCharacter></ns2:displayCharacter><ns2:description>49</ns2:description><ns2:value>49.0</ns2:value></ns2:annotationElement><ns2:annotationElement position="130" colour="-10790053"><ns2:displayCharacter></ns2:displayCharacter><ns2:description>49</ns2:description><ns2:value>49.0</ns2:value></ns2:annotationElement><ns2:annotationElement position="131" colour="-10790053"><ns2:displayCharacter></ns2:displayCharacter><ns2:description>49</ns2:description><ns2:value>49.0</ns2:value></ns2:annotationElement><ns2:annotationElement position="132" colour="-10790053"><ns2:displayCharacter></ns2:displayCharacter><ns2:description>49</ns2:description><ns2:value>49.0</ns2:value></ns2:annotationElement><ns2:annotationElement position="133" colour="-10790053"><ns2:displayCharacter></ns2:displayCharacter><ns2:description>49</ns2:description><ns2:value>49.0</ns2:value></ns2:annotationElement><ns2:annotationElement position="134" colour="-12566464"><ns2:displayCharacter></ns2:displayCharacter><ns2:description>1</ns2:description><ns2:value>1.0</ns2:value></ns2:annotationElement><ns2:annotationElement position="135" colour="-10790053"><ns2:displayCharacter></ns2:displayCharacter><ns2:description>49</ns2:description><ns2:value>49.0</ns2:value></ns2:annotationElement><ns2:annotationElement position="136" colour="-10790053"><ns2:displayCharacter></ns2:displayCharacter><ns2:description>49</ns2:description><ns2:value>49.0</ns2:value></ns2:annotationElement><ns2:annotationElement position="137" colour="-10724260"><ns2:displayCharacter></ns2:displayCharacter><ns2:description>50</ns2:description><ns2:value>50.0</ns2:value></ns2:annotationElement><ns2:annotationElement position="138" colour="-10724260"><ns2:displayCharacter></ns2:displayCharacter><ns2:description>50</ns2:description><ns2:value>50.0</ns2:value></ns2:annotationElement><ns2:annotationElement position="139" colour="-10724260"><ns2:displayCharacter></ns2:displayCharacter><ns2:description>50</ns2:description><ns2:value>50.0</ns2:value></ns2:annotationElement><ns2:annotationElement position="140" colour="-10724260"><ns2:displayCharacter></ns2:displayCharacter><ns2:description>50</ns2:description><ns2:value>50.0</ns2:value></ns2:annotationElement><ns2:annotationElement position="141" colour="-10724260"><ns2:displayCharacter></ns2:displayCharacter><ns2:description>50</ns2:description><ns2:value>50.0</ns2:value></ns2:annotationElement><ns2:annotationElement position="142" colour="-10724260"><ns2:displayCharacter></ns2:displayCharacter><ns2:description>50</ns2:description><ns2:value>50.0</ns2:value></ns2:annotationElement><ns2:annotationElement position="143" colour="-10724260"><ns2:displayCharacter></ns2:displayCharacter><ns2:description>50</ns2:description><ns2:value>50.0</ns2:value></ns2:annotationElement><ns2:annotationElement position="144" colour="-10724260"><ns2:displayCharacter></ns2:displayCharacter><ns2:description>50</ns2:description><ns2:value>50.0</ns2:value></ns2:annotationElement><ns2:annotationElement position="145" colour="-10724260"><ns2:displayCharacter></ns2:displayCharacter><ns2:description>50</ns2:description><ns2:value>50.0</ns2:value></ns2:annotationElement><ns2:annotationElement position="146" colour="-10724260"><ns2:displayCharacter></ns2:displayCharacter><ns2:description>50</ns2:description><ns2:value>50.0</ns2:value></ns2:annotationElement><ns2:annotationElement position="147" colour="-10724260"><ns2:displayCharacter></ns2:displayCharacter><ns2:description>50</ns2:description><ns2:value>50.0</ns2:value></ns2:annotationElement><ns2:annotationElement position="148" colour="-10724260"><ns2:displayCharacter></ns2:displayCharacter><ns2:description>50</ns2:description><ns2:value>50.0</ns2:value></ns2:annotationElement><ns2:annotationElement position="149" colour="-10724260"><ns2:displayCharacter></ns2:displayCharacter><ns2:description>50</ns2:description><ns2:value>50.0</ns2:value></ns2:annotationElement><ns2:annotationElement position="150" colour="-10724260"><ns2:displayCharacter></ns2:displayCharacter><ns2:description>50</ns2:description><ns2:value>50.0</ns2:value></ns2:annotationElement><ns2:annotationElement position="151" colour="-10724260"><ns2:displayCharacter></ns2:displayCharacter><ns2:description>50</ns2:description><ns2:value>50.0</ns2:value></ns2:annotationElement><ns2:annotationElement position="152" colour="-10724260"><ns2:displayCharacter></ns2:displayCharacter><ns2:description>50</ns2:description><ns2:value>50.0</ns2:value></ns2:annotationElement><ns2:annotationElement position="153" colour="-10724260"><ns2:displayCharacter></ns2:displayCharacter><ns2:description>50</ns2:description><ns2:value>50.0</ns2:value></ns2:annotationElement><ns2:annotationElement position="154" colour="-10724260"><ns2:displayCharacter></ns2:displayCharacter><ns2:description>50</ns2:description><ns2:value>50.0</ns2:value></ns2:annotationElement><ns2:annotationElement position="155" colour="-10724260"><ns2:displayCharacter></ns2:displayCharacter><ns2:description>50</ns2:description><ns2:value>50.0</ns2:value></ns2:annotationElement><ns2:annotationElement position="156" colour="-10724260"><ns2:displayCharacter></ns2:displayCharacter><ns2:description>50</ns2:description><ns2:value>50.0</ns2:value></ns2:annotationElement><ns2:annotationElement position="157" colour="-10724260"><ns2:displayCharacter></ns2:displayCharacter><ns2:description>50</ns2:description><ns2:value>50.0</ns2:value></ns2:annotationElement><ns2:annotationElement position="158" colour="-10724260"><ns2:displayCharacter></ns2:displayCharacter><ns2:description>50</ns2:description><ns2:value>50.0</ns2:value></ns2:annotationElement><ns2:annotationElement position="159" colour="-10724260"><ns2:displayCharacter></ns2:displayCharacter><ns2:description>50</ns2:description><ns2:value>50.0</ns2:value></ns2:annotationElement><ns2:annotationElement position="160" colour="-10724260"><ns2:displayCharacter></ns2:displayCharacter><ns2:description>50</ns2:description><ns2:value>50.0</ns2:value></ns2:annotationElement><ns2:annotationElement position="161" colour="-10724260"><ns2:displayCharacter></ns2:displayCharacter><ns2:description>50</ns2:description><ns2:value>50.0</ns2:value></ns2:annotationElement><ns2:annotationElement position="162" colour="-10724260"><ns2:displayCharacter></ns2:displayCharacter><ns2:description>50</ns2:description><ns2:value>50.0</ns2:value></ns2:annotationElement><ns2:annotationElement position="163" colour="-10724260"><ns2:displayCharacter></ns2:displayCharacter><ns2:description>50</ns2:description><ns2:value>50.0</ns2:value></ns2:annotationElement><ns2:annotationElement position="164" colour="-10724260"><ns2:displayCharacter></ns2:displayCharacter><ns2:description>50</ns2:description><ns2:value>50.0</ns2:value></ns2:annotationElement><ns2:annotationElement position="165" colour="-10724260"><ns2:displayCharacter></ns2:displayCharacter><ns2:description>50</ns2:description><ns2:value>50.0</ns2:value></ns2:annotationElement><ns2:annotationElement position="166" colour="-10724260"><ns2:displayCharacter></ns2:displayCharacter><ns2:description>50</ns2:description><ns2:value>50.0</ns2:value></ns2:annotationElement><ns2:annotationElement position="167" colour="-10724260"><ns2:displayCharacter></ns2:displayCharacter><ns2:description>50</ns2:description><ns2:value>50.0</ns2:value></ns2:annotationElement><ns2:annotationElement position="168" colour="-10724260"><ns2:displayCharacter></ns2:displayCharacter><ns2:description>50</ns2:description><ns2:value>50.0</ns2:value></ns2:annotationElement><ns2:annotationElement position="169" colour="-10724260"><ns2:displayCharacter></ns2:displayCharacter><ns2:description>50</ns2:description><ns2:value>50.0</ns2:value></ns2:annotationElement><ns2:annotationElement position="170" colour="-10724260"><ns2:displayCharacter></ns2:displayCharacter><ns2:description>50</ns2:description><ns2:value>50.0</ns2:value></ns2:annotationElement><ns2:annotationElement position="171" colour="-10724260"><ns2:displayCharacter></ns2:displayCharacter><ns2:description>50</ns2:description><ns2:value>50.0</ns2:value></ns2:annotationElement><ns2:annotationElement position="172" colour="-10724260"><ns2:displayCharacter></ns2:displayCharacter><ns2:description>50</ns2:description><ns2:value>50.0</ns2:value></ns2:annotationElement><ns2:annotationElement position="173" colour="-10724260"><ns2:displayCharacter></ns2:displayCharacter><ns2:description>50</ns2:description><ns2:value>50.0</ns2:value></ns2:annotationElement><ns2:annotationElement position="174" colour="-10724260"><ns2:displayCharacter></ns2:displayCharacter><ns2:description>50</ns2:description><ns2:value>50.0</ns2:value></ns2:annotationElement><ns2:annotationElement position="175" colour="-10724260"><ns2:displayCharacter></ns2:displayCharacter><ns2:description>50</ns2:description><ns2:value>50.0</ns2:value></ns2:annotationElement><ns2:annotationElement position="176" colour="-10724260"><ns2:displayCharacter></ns2:displayCharacter><ns2:description>50</ns2:description><ns2:value>50.0</ns2:value></ns2:annotationElement><ns2:annotationElement position="177" colour="-10724260"><ns2:displayCharacter></ns2:displayCharacter><ns2:description>50</ns2:description><ns2:value>50.0</ns2:value></ns2:annotationElement><ns2:annotationElement position="178" colour="-10724260"><ns2:displayCharacter></ns2:displayCharacter><ns2:description>50</ns2:description><ns2:value>50.0</ns2:value></ns2:annotationElement><ns2:annotationElement position="179" colour="-10724260"><ns2:displayCharacter></ns2:displayCharacter><ns2:description>50</ns2:description><ns2:value>50.0</ns2:value></ns2:annotationElement><ns2:annotationElement position="180" colour="-10724260"><ns2:displayCharacter></ns2:displayCharacter><ns2:description>50</ns2:description><ns2:value>50.0</ns2:value></ns2:annotationElement><ns2:annotationElement position="181" colour="-10724260"><ns2:displayCharacter></ns2:displayCharacter><ns2:description>50</ns2:description><ns2:value>50.0</ns2:value></ns2:annotationElement><ns2:annotationElement position="182" colour="-10724260"><ns2:displayCharacter></ns2:displayCharacter><ns2:description>50</ns2:description><ns2:value>50.0</ns2:value></ns2:annotationElement><ns2:annotationElement position="183" colour="-10724260"><ns2:displayCharacter></ns2:displayCharacter><ns2:description>50</ns2:description><ns2:value>50.0</ns2:value></ns2:annotationElement><ns2:annotationElement position="184" colour="-10724260"><ns2:displayCharacter></ns2:displayCharacter><ns2:description>50</ns2:description><ns2:value>50.0</ns2:value></ns2:annotationElement><ns2:annotationElement position="185" colour="-10724260"><ns2:displayCharacter></ns2:displayCharacter><ns2:description>50</ns2:description><ns2:value>50.0</ns2:value></ns2:annotationElement><ns2:annotationElement position="186" colour="-10724260"><ns2:displayCharacter></ns2:displayCharacter><ns2:description>50</ns2:description><ns2:value>50.0</ns2:value></ns2:annotationElement><ns2:annotationElement position="187" colour="-10724260"><ns2:displayCharacter></ns2:displayCharacter><ns2:description>50</ns2:description><ns2:value>50.0</ns2:value></ns2:annotationElement><ns2:annotationElement position="188" colour="-10724260"><ns2:displayCharacter></ns2:displayCharacter><ns2:description>50</ns2:description><ns2:value>50.0</ns2:value></ns2:annotationElement><ns2:annotationElement position="189" colour="-10724260"><ns2:displayCharacter></ns2:displayCharacter><ns2:description>50</ns2:description><ns2:value>50.0</ns2:value></ns2:annotationElement><ns2:annotationElement position="190" colour="-10724260"><ns2:displayCharacter></ns2:displayCharacter><ns2:description>50</ns2:description><ns2:value>50.0</ns2:value></ns2:annotationElement><ns2:annotationElement position="191" colour="-10724260"><ns2:displayCharacter></ns2:displayCharacter><ns2:description>50</ns2:description><ns2:value>50.0</ns2:value></ns2:annotationElement><ns2:annotationElement position="192" colour="-10724260"><ns2:displayCharacter></ns2:displayCharacter><ns2:description>50</ns2:description><ns2:value>50.0</ns2:value></ns2:annotationElement><ns2:annotationElement position="193" colour="-10724260"><ns2:displayCharacter></ns2:displayCharacter><ns2:description>50</ns2:description><ns2:value>50.0</ns2:value></ns2:annotationElement><ns2:annotationElement position="194" colour="-10724260"><ns2:displayCharacter></ns2:displayCharacter><ns2:description>50</ns2:description><ns2:value>50.0</ns2:value></ns2:annotationElement><ns2:annotationElement position="195" colour="-10724260"><ns2:displayCharacter></ns2:displayCharacter><ns2:description>50</ns2:description><ns2:value>50.0</ns2:value></ns2:annotationElement><ns2:annotationElement position="196" colour="-10724260"><ns2:displayCharacter></ns2:displayCharacter><ns2:description>50</ns2:description><ns2:value>50.0</ns2:value></ns2:annotationElement><ns2:annotationElement position="197" colour="-10724260"><ns2:displayCharacter></ns2:displayCharacter><ns2:description>50</ns2:description><ns2:value>50.0</ns2:value></ns2:annotationElement><ns2:annotationElement position="198" colour="-10724260"><ns2:displayCharacter></ns2:displayCharacter><ns2:description>50</ns2:description><ns2:value>50.0</ns2:value></ns2:annotationElement><ns2:annotationElement position="199" colour="-10724260"><ns2:displayCharacter></ns2:displayCharacter><ns2:description>50</ns2:description><ns2:value>50.0</ns2:value></ns2:annotationElement><ns2:annotationElement position="200" colour="-10921639"><ns2:displayCharacter></ns2:displayCharacter><ns2:description>46</ns2:description><ns2:value>46.0</ns2:value></ns2:annotationElement><ns2:annotationElement position="201" colour="-11316397"><ns2:displayCharacter></ns2:displayCharacter><ns2:description>35</ns2:description><ns2:value>35.0</ns2:value></ns2:annotationElement><ns2:annotationElement position="202" colour="-11316397"><ns2:displayCharacter></ns2:displayCharacter><ns2:description>35</ns2:description><ns2:value>35.0</ns2:value></ns2:annotationElement><ns2:annotationElement position="203" colour="-10724260"><ns2:displayCharacter></ns2:displayCharacter><ns2:description>50</ns2:description><ns2:value>50.0</ns2:value></ns2:annotationElement><ns2:annotationElement position="204" colour="-10724260"><ns2:displayCharacter></ns2:displayCharacter><ns2:description>50</ns2:description><ns2:value>50.0</ns2:value></ns2:annotationElement><ns2:annotationElement position="205" colour="-10724260"><ns2:displayCharacter></ns2:displayCharacter><ns2:description>50</ns2:description><ns2:value>50.0</ns2:value></ns2:annotationElement><ns2:annotationElement position="206" colour="-10724260"><ns2:displayCharacter></ns2:displayCharacter><ns2:description>50</ns2:description><ns2:value>50.0</ns2:value></ns2:annotationElement><ns2:annotationElement position="207" colour="-10724260"><ns2:displayCharacter></ns2:displayCharacter><ns2:description>50</ns2:description><ns2:value>50.0</ns2:value></ns2:annotationElement><ns2:annotationElement position="208" colour="-10724260"><ns2:displayCharacter></ns2:displayCharacter><ns2:description>50</ns2:description><ns2:value>50.0</ns2:value></ns2:annotationElement><ns2:annotationElement position="209" colour="-10724260"><ns2:displayCharacter></ns2:displayCharacter><ns2:description>50</ns2:description><ns2:value>50.0</ns2:value></ns2:annotationElement><ns2:annotationElement position="210" colour="-10724260"><ns2:displayCharacter></ns2:displayCharacter><ns2:description>50</ns2:description><ns2:value>50.0</ns2:value></ns2:annotationElement><ns2:annotationElement position="211" colour="-10724260"><ns2:displayCharacter></ns2:displayCharacter><ns2:description>50</ns2:description><ns2:value>50.0</ns2:value></ns2:annotationElement><ns2:annotationElement position="212" colour="-10724260"><ns2:displayCharacter></ns2:displayCharacter><ns2:description>50</ns2:description><ns2:value>50.0</ns2:value></ns2:annotationElement><ns2:annotationElement position="213" colour="-11842741"><ns2:displayCharacter></ns2:displayCharacter><ns2:description>20</ns2:description><ns2:value>20.0</ns2:value></ns2:annotationElement><ns2:annotationElement position="214" colour="-11908534"><ns2:displayCharacter></ns2:displayCharacter><ns2:description>19</ns2:description><ns2:value>19.0</ns2:value></ns2:annotationElement><ns2:annotationElement position="215" colour="-11908534"><ns2:displayCharacter></ns2:displayCharacter><ns2:description>19</ns2:description><ns2:value>19.0</ns2:value></ns2:annotationElement><ns2:annotationElement position="216" colour="-11908534"><ns2:displayCharacter></ns2:displayCharacter><ns2:description>19</ns2:description><ns2:value>19.0</ns2:value></ns2:annotationElement><ns2:annotationElement position="217" colour="-11974327"><ns2:displayCharacter></ns2:displayCharacter><ns2:description>17</ns2:description><ns2:value>17.0</ns2:value></ns2:annotationElement><ns2:annotationElement position="218" colour="-10855846"><ns2:displayCharacter></ns2:displayCharacter><ns2:description>47</ns2:description><ns2:value>47.0</ns2:value></ns2:annotationElement><ns2:annotationElement position="219" colour="-10921639"><ns2:displayCharacter></ns2:displayCharacter><ns2:description>45</ns2:description><ns2:value>45.0</ns2:value></ns2:annotationElement><ns2:annotationElement position="220" colour="-10987432"><ns2:displayCharacter></ns2:displayCharacter><ns2:description>44</ns2:description><ns2:value>44.0</ns2:value></ns2:annotationElement><ns2:annotationElement position="221" colour="-10987432"><ns2:displayCharacter></ns2:displayCharacter><ns2:description>44</ns2:description><ns2:value>44.0</ns2:value></ns2:annotationElement><ns2:annotationElement position="222" colour="-11119018"><ns2:displayCharacter></ns2:displayCharacter><ns2:description>40</ns2:description><ns2:value>40.0</ns2:value></ns2:annotationElement><ns2:annotationElement position="223" colour="-10987432"><ns2:displayCharacter></ns2:displayCharacter><ns2:description>44</ns2:description><ns2:value>44.0</ns2:value></ns2:annotationElement><ns2:annotationElement position="224" colour="-10987432"><ns2:displayCharacter></ns2:displayCharacter><ns2:description>44</ns2:description><ns2:value>44.0</ns2:value></ns2:annotationElement><ns2:annotationElement position="225" colour="-11579569"><ns2:displayCharacter></ns2:displayCharacter><ns2:description>28</ns2:description><ns2:value>28.0</ns2:value></ns2:annotationElement><ns2:annotationElement position="226" colour="-11579569"><ns2:displayCharacter></ns2:displayCharacter><ns2:description>28</ns2:description><ns2:value>28.0</ns2:value></ns2:annotationElement><ns2:annotationElement position="227" colour="-11579569"><ns2:displayCharacter></ns2:displayCharacter><ns2:description>28</ns2:description><ns2:value>28.0</ns2:value></ns2:annotationElement><ns2:annotationElement position="228" colour="-10724260"><ns2:displayCharacter></ns2:displayCharacter><ns2:description>50</ns2:description><ns2:value>50.0</ns2:value></ns2:annotationElement><ns2:annotationElement position="229" colour="-10724260"><ns2:displayCharacter></ns2:displayCharacter><ns2:description>50</ns2:description><ns2:value>50.0</ns2:value></ns2:annotationElement><ns2:annotationElement position="230" colour="-10724260"><ns2:displayCharacter></ns2:displayCharacter><ns2:description>50</ns2:description><ns2:value>50.0</ns2:value></ns2:annotationElement><ns2:annotationElement position="231" colour="-10724260"><ns2:displayCharacter></ns2:displayCharacter><ns2:description>50</ns2:description><ns2:value>50.0</ns2:value></ns2:annotationElement><ns2:annotationElement position="232" colour="-10724260"><ns2:displayCharacter></ns2:displayCharacter><ns2:description>50</ns2:description><ns2:value>50.0</ns2:value></ns2:annotationElement><ns2:annotationElement position="233" colour="-10724260"><ns2:displayCharacter></ns2:displayCharacter><ns2:description>50</ns2:description><ns2:value>50.0</ns2:value></ns2:annotationElement><ns2:annotationElement position="234" colour="-10724260"><ns2:displayCharacter></ns2:displayCharacter><ns2:description>50</ns2:description><ns2:value>50.0</ns2:value></ns2:annotationElement><ns2:annotationElement position="235" colour="-10724260"><ns2:displayCharacter></ns2:displayCharacter><ns2:description>50</ns2:description><ns2:value>50.0</ns2:value></ns2:annotationElement><ns2:annotationElement position="236" colour="-10724260"><ns2:displayCharacter></ns2:displayCharacter><ns2:description>50</ns2:description><ns2:value>50.0</ns2:value></ns2:annotationElement><ns2:annotationElement position="237" colour="-10724260"><ns2:displayCharacter></ns2:displayCharacter><ns2:description>50</ns2:description><ns2:value>50.0</ns2:value></ns2:annotationElement><ns2:annotationElement position="238" colour="-10724260"><ns2:displayCharacter></ns2:displayCharacter><ns2:description>50</ns2:description><ns2:value>50.0</ns2:value></ns2:annotationElement><ns2:annotationElement position="239" colour="-10724260"><ns2:displayCharacter></ns2:displayCharacter><ns2:description>50</ns2:description><ns2:value>50.0</ns2:value></ns2:annotationElement><ns2:annotationElement position="240" colour="-10724260"><ns2:displayCharacter></ns2:displayCharacter><ns2:description>50</ns2:description><ns2:value>50.0</ns2:value></ns2:annotationElement><ns2:annotationElement position="241" colour="-10724260"><ns2:displayCharacter></ns2:displayCharacter><ns2:description>50</ns2:description><ns2:value>50.0</ns2:value></ns2:annotationElement><ns2:annotationElement position="242" colour="-10724260"><ns2:displayCharacter></ns2:displayCharacter><ns2:description>50</ns2:description><ns2:value>50.0</ns2:value></ns2:annotationElement><ns2:annotationElement position="243" colour="-10724260"><ns2:displayCharacter></ns2:displayCharacter><ns2:description>50</ns2:description><ns2:value>50.0</ns2:value></ns2:annotationElement><ns2:annotationElement position="244" colour="-10724260"><ns2:displayCharacter></ns2:displayCharacter><ns2:description>50</ns2:description><ns2:value>50.0</ns2:value></ns2:annotationElement><ns2:annotationElement position="245" colour="-10724260"><ns2:displayCharacter></ns2:displayCharacter><ns2:description>50</ns2:description><ns2:value>50.0</ns2:value></ns2:annotationElement><ns2:annotationElement position="246" colour="-10724260"><ns2:displayCharacter></ns2:displayCharacter><ns2:description>50</ns2:description><ns2:value>50.0</ns2:value></ns2:annotationElement><ns2:annotationElement position="247" colour="-10724260"><ns2:displayCharacter></ns2:displayCharacter><ns2:description>50</ns2:description><ns2:value>50.0</ns2:value></ns2:annotationElement><ns2:annotationElement position="248" colour="-10724260"><ns2:displayCharacter></ns2:displayCharacter><ns2:description>50</ns2:description><ns2:value>50.0</ns2:value></ns2:annotationElement><ns2:annotationElement position="249" colour="-10724260"><ns2:displayCharacter></ns2:displayCharacter><ns2:description>50</ns2:description><ns2:value>50.0</ns2:value></ns2:annotationElement><ns2:annotationElement position="250" colour="-10724260"><ns2:displayCharacter></ns2:displayCharacter><ns2:description>50</ns2:description><ns2:value>50.0</ns2:value></ns2:annotationElement><ns2:annotationElement position="251" colour="-10724260"><ns2:displayCharacter></ns2:displayCharacter><ns2:description>50</ns2:description><ns2:value>50.0</ns2:value></ns2:annotationElement><ns2:annotationElement position="252" colour="-10724260"><ns2:displayCharacter></ns2:displayCharacter><ns2:description>50</ns2:description><ns2:value>50.0</ns2:value></ns2:annotationElement><ns2:annotationElement position="253" colour="-10724260"><ns2:displayCharacter></ns2:displayCharacter><ns2:description>50</ns2:description><ns2:value>50.0</ns2:value></ns2:annotationElement><ns2:annotationElement position="254" colour="-10724260"><ns2:displayCharacter></ns2:displayCharacter><ns2:description>50</ns2:description><ns2:value>50.0</ns2:value></ns2:annotationElement><ns2:annotationElement position="255" colour="-10724260"><ns2:displayCharacter></ns2:displayCharacter><ns2:description>50</ns2:description><ns2:value>50.0</ns2:value></ns2:annotationElement><ns2:annotationElement position="256" colour="-10724260"><ns2:displayCharacter></ns2:displayCharacter><ns2:description>50</ns2:description><ns2:value>50.0</ns2:value></ns2:annotationElement><ns2:annotationElement position="257" colour="-10724260"><ns2:displayCharacter></ns2:displayCharacter><ns2:description>50</ns2:description><ns2:value>50.0</ns2:value></ns2:annotationElement><ns2:annotationElement position="258" colour="-10724260"><ns2:displayCharacter></ns2:displayCharacter><ns2:description>50</ns2:description><ns2:value>50.0</ns2:value></ns2:annotationElement><ns2:annotationElement position="259" colour="-10724260"><ns2:displayCharacter></ns2:displayCharacter><ns2:description>50</ns2:description><ns2:value>50.0</ns2:value></ns2:annotationElement><ns2:annotationElement position="260" colour="-10724260"><ns2:displayCharacter></ns2:displayCharacter><ns2:description>50</ns2:description><ns2:value>50.0</ns2:value></ns2:annotationElement><ns2:annotationElement position="261" colour="-10724260"><ns2:displayCharacter></ns2:displayCharacter><ns2:description>50</ns2:description><ns2:value>50.0</ns2:value></ns2:annotationElement><ns2:annotationElement position="262" colour="-10724260"><ns2:displayCharacter></ns2:displayCharacter><ns2:description>50</ns2:description><ns2:value>50.0</ns2:value></ns2:annotationElement><ns2:annotationElement position="263" colour="-10724260"><ns2:displayCharacter></ns2:displayCharacter><ns2:description>50</ns2:description><ns2:value>50.0</ns2:value></ns2:annotationElement><ns2:annotationElement position="264" colour="-10724260"><ns2:displayCharacter></ns2:displayCharacter><ns2:description>50</ns2:description><ns2:value>50.0</ns2:value></ns2:annotationElement><ns2:annotationElement position="265" colour="-10790053"><ns2:displayCharacter></ns2:displayCharacter><ns2:description>49</ns2:description><ns2:value>49.0</ns2:value></ns2:annotationElement><ns2:annotationElement position="266" colour="-10724260"><ns2:displayCharacter></ns2:displayCharacter><ns2:description>50</ns2:description><ns2:value>50.0</ns2:value></ns2:annotationElement><ns2:annotationElement position="267" colour="-10724260"><ns2:displayCharacter></ns2:displayCharacter><ns2:description>50</ns2:description><ns2:value>50.0</ns2:value></ns2:annotationElement><ns2:annotationElement position="268" colour="-10724260"><ns2:displayCharacter></ns2:displayCharacter><ns2:description>50</ns2:description><ns2:value>50.0</ns2:value></ns2:annotationElement><ns2:annotationElement position="269" colour="-10724260"><ns2:displayCharacter></ns2:displayCharacter><ns2:description>50</ns2:description><ns2:value>50.0</ns2:value></ns2:annotationElement><ns2:annotationElement position="270" colour="-10724260"><ns2:displayCharacter></ns2:displayCharacter><ns2:description>50</ns2:description><ns2:value>50.0</ns2:value></ns2:annotationElement><ns2:annotationElement position="271" colour="-10724260"><ns2:displayCharacter></ns2:displayCharacter><ns2:description>50</ns2:description><ns2:value>50.0</ns2:value></ns2:annotationElement><ns2:annotationElement position="272" colour="-10724260"><ns2:displayCharacter></ns2:displayCharacter><ns2:description>50</ns2:description><ns2:value>50.0</ns2:value></ns2:annotationElement><ns2:annotationElement position="273" colour="-10724260"><ns2:displayCharacter></ns2:displayCharacter><ns2:description>50</ns2:description><ns2:value>50.0</ns2:value></ns2:annotationElement><ns2:annotationElement position="274" colour="-10724260"><ns2:displayCharacter></ns2:displayCharacter><ns2:description>50</ns2:description><ns2:value>50.0</ns2:value></ns2:annotationElement><ns2:annotationElement position="275" colour="-10724260"><ns2:displayCharacter></ns2:displayCharacter><ns2:description>50</ns2:description><ns2:value>50.0</ns2:value></ns2:annotationElement><ns2:annotationElement position="276" colour="-10724260"><ns2:displayCharacter></ns2:displayCharacter><ns2:description>50</ns2:description><ns2:value>50.0</ns2:value></ns2:annotationElement><ns2:annotationElement position="277" colour="-10724260"><ns2:displayCharacter></ns2:displayCharacter><ns2:description>50</ns2:description><ns2:value>50.0</ns2:value></ns2:annotationElement><ns2:annotationElement position="278" colour="-10724260"><ns2:displayCharacter></ns2:displayCharacter><ns2:description>50</ns2:description><ns2:value>50.0</ns2:value></ns2:annotationElement><ns2:annotationElement position="279" colour="-10724260"><ns2:displayCharacter></ns2:displayCharacter><ns2:description>50</ns2:description><ns2:value>50.0</ns2:value></ns2:annotationElement><ns2:annotationElement position="280" colour="-10724260"><ns2:displayCharacter></ns2:displayCharacter><ns2:description>50</ns2:description><ns2:value>50.0</ns2:value></ns2:annotationElement><ns2:annotationElement position="281" colour="-10724260"><ns2:displayCharacter></ns2:displayCharacter><ns2:description>50</ns2:description><ns2:value>50.0</ns2:value></ns2:annotationElement><ns2:annotationElement position="282" colour="-10724260"><ns2:displayCharacter></ns2:displayCharacter><ns2:description>50</ns2:description><ns2:value>50.0</ns2:value></ns2:annotationElement><ns2:annotationElement position="283" colour="-10724260"><ns2:displayCharacter></ns2:displayCharacter><ns2:description>50</ns2:description><ns2:value>50.0</ns2:value></ns2:annotationElement><ns2:annotationElement position="284" colour="-10724260"><ns2:displayCharacter></ns2:displayCharacter><ns2:description>50</ns2:description><ns2:value>50.0</ns2:value></ns2:annotationElement><ns2:annotationElement position="285" colour="-10724260"><ns2:displayCharacter></ns2:displayCharacter><ns2:description>50</ns2:description><ns2:value>50.0</ns2:value></ns2:annotationElement><ns2:annotationElement position="286" colour="-12500671"><ns2:displayCharacter></ns2:displayCharacter><ns2:description>3</ns2:description><ns2:value>3.0</ns2:value></ns2:annotationElement><ns2:annotationElement position="287" colour="-12500671"><ns2:displayCharacter></ns2:displayCharacter><ns2:description>2</ns2:description><ns2:value>2.0</ns2:value></ns2:annotationElement><ns2:annotationElement position="288" colour="-10790053"><ns2:displayCharacter></ns2:displayCharacter><ns2:description>49</ns2:description><ns2:value>49.0</ns2:value></ns2:annotationElement><ns2:annotationElement position="289" colour="-10790053"><ns2:displayCharacter></ns2:displayCharacter><ns2:description>49</ns2:description><ns2:value>49.0</ns2:value></ns2:annotationElement><ns2:annotationElement position="290" colour="-10724260"><ns2:displayCharacter></ns2:displayCharacter><ns2:description>50</ns2:description><ns2:value>50.0</ns2:value></ns2:annotationElement><ns2:annotationElement position="291" colour="-10724260"><ns2:displayCharacter></ns2:displayCharacter><ns2:description>50</ns2:description><ns2:value>50.0</ns2:value></ns2:annotationElement><ns2:annotationElement position="292" colour="-10724260"><ns2:displayCharacter></ns2:displayCharacter><ns2:description>50</ns2:description><ns2:value>50.0</ns2:value></ns2:annotationElement><ns2:annotationElement position="293" colour="-10724260"><ns2:displayCharacter></ns2:displayCharacter><ns2:description>50</ns2:description><ns2:value>50.0</ns2:value></ns2:annotationElement><ns2:annotationElement position="294" colour="-10724260"><ns2:displayCharacter></ns2:displayCharacter><ns2:description>50</ns2:description><ns2:value>50.0</ns2:value></ns2:annotationElement><ns2:annotationElement position="295" colour="-10724260"><ns2:displayCharacter></ns2:displayCharacter><ns2:description>50</ns2:description><ns2:value>50.0</ns2:value></ns2:annotationElement><ns2:annotationElement position="296" colour="-10724260"><ns2:displayCharacter></ns2:displayCharacter><ns2:description>50</ns2:description><ns2:value>50.0</ns2:value></ns2:annotationElement><ns2:annotationElement position="297" colour="-12369085"><ns2:displayCharacter></ns2:displayCharacter><ns2:description>6</ns2:description><ns2:value>6.0</ns2:value></ns2:annotationElement><ns2:annotationElement position="298" colour="-10724260"><ns2:displayCharacter></ns2:displayCharacter><ns2:description>50</ns2:description><ns2:value>50.0</ns2:value></ns2:annotationElement><ns2:annotationElement position="299" colour="-10724260"><ns2:displayCharacter></ns2:displayCharacter><ns2:description>50</ns2:description><ns2:value>50.0</ns2:value></ns2:annotationElement><ns2:annotationElement position="300" colour="-10724260"><ns2:displayCharacter></ns2:displayCharacter><ns2:description>50</ns2:description><ns2:value>50.0</ns2:value></ns2:annotationElement><ns2:annotationElement position="301" colour="-10724260"><ns2:displayCharacter></ns2:displayCharacter><ns2:description>50</ns2:description><ns2:value>50.0</ns2:value></ns2:annotationElement><ns2:annotationElement position="302" colour="-10724260"><ns2:displayCharacter></ns2:displayCharacter><ns2:description>50</ns2:description><ns2:value>50.0</ns2:value></ns2:annotationElement><ns2:annotationElement position="303" colour="-10724260"><ns2:displayCharacter></ns2:displayCharacter><ns2:description>50</ns2:description><ns2:value>50.0</ns2:value></ns2:annotationElement><ns2:annotationElement position="304" colour="-10724260"><ns2:displayCharacter></ns2:displayCharacter><ns2:description>50</ns2:description><ns2:value>50.0</ns2:value></ns2:annotationElement><ns2:annotationElement position="305" colour="-10724260"><ns2:displayCharacter></ns2:displayCharacter><ns2:description>50</ns2:description><ns2:value>50.0</ns2:value></ns2:annotationElement><ns2:annotationElement position="306" colour="-10724260"><ns2:displayCharacter></ns2:displayCharacter><ns2:description>50</ns2:description><ns2:value>50.0</ns2:value></ns2:annotationElement><ns2:annotationElement position="307" colour="-10724260"><ns2:displayCharacter></ns2:displayCharacter><ns2:description>50</ns2:description><ns2:value>50.0</ns2:value></ns2:annotationElement><ns2:annotationElement position="308" colour="-10724260"><ns2:displayCharacter></ns2:displayCharacter><ns2:description>50</ns2:description><ns2:value>50.0</ns2:value></ns2:annotationElement><ns2:annotationElement position="309" colour="-10724260"><ns2:displayCharacter></ns2:displayCharacter><ns2:description>50</ns2:description><ns2:value>50.0</ns2:value></ns2:annotationElement><ns2:annotationElement position="310" colour="-10724260"><ns2:displayCharacter></ns2:displayCharacter><ns2:description>50</ns2:description><ns2:value>50.0</ns2:value></ns2:annotationElement><ns2:annotationElement position="311" colour="-10724260"><ns2:displayCharacter></ns2:displayCharacter><ns2:description>50</ns2:description><ns2:value>50.0</ns2:value></ns2:annotationElement><ns2:annotationElement position="312" colour="-10724260"><ns2:displayCharacter></ns2:displayCharacter><ns2:description>50</ns2:description><ns2:value>50.0</ns2:value></ns2:annotationElement><ns2:annotationElement position="313" colour="-10724260"><ns2:displayCharacter></ns2:displayCharacter><ns2:description>50</ns2:description><ns2:value>50.0</ns2:value></ns2:annotationElement><ns2:annotationElement position="314" colour="-10724260"><ns2:displayCharacter></ns2:displayCharacter><ns2:description>50</ns2:description><ns2:value>50.0</ns2:value></ns2:annotationElement><ns2:annotationElement position="315" colour="-10724260"><ns2:displayCharacter></ns2:displayCharacter><ns2:description>50</ns2:description><ns2:value>50.0</ns2:value></ns2:annotationElement><ns2:annotationElement position="316" colour="-10724260"><ns2:displayCharacter></ns2:displayCharacter><ns2:description>50</ns2:description><ns2:value>50.0</ns2:value></ns2:annotationElement><ns2:annotationElement position="317" colour="-10724260"><ns2:displayCharacter></ns2:displayCharacter><ns2:description>50</ns2:description><ns2:value>50.0</ns2:value></ns2:annotationElement><ns2:annotationElement position="318" colour="-10724260"><ns2:displayCharacter></ns2:displayCharacter><ns2:description>50</ns2:description><ns2:value>50.0</ns2:value></ns2:annotationElement><ns2:annotationElement position="319" colour="-10724260"><ns2:displayCharacter></ns2:displayCharacter><ns2:description>50</ns2:description><ns2:value>50.0</ns2:value></ns2:annotationElement><ns2:annotationElement position="320" colour="-10724260"><ns2:displayCharacter></ns2:displayCharacter><ns2:description>50</ns2:description><ns2:value>50.0</ns2:value></ns2:annotationElement><ns2:annotationElement position="321" colour="-10724260"><ns2:displayCharacter></ns2:displayCharacter><ns2:description>50</ns2:description><ns2:value>50.0</ns2:value></ns2:annotationElement><ns2:annotationElement position="322" colour="-10724260"><ns2:displayCharacter></ns2:displayCharacter><ns2:description>50</ns2:description><ns2:value>50.0</ns2:value></ns2:annotationElement><ns2:annotationElement position="323" colour="-10724260"><ns2:displayCharacter></ns2:displayCharacter><ns2:description>50</ns2:description><ns2:value>50.0</ns2:value></ns2:annotationElement><ns2:annotationElement position="324" colour="-10724260"><ns2:displayCharacter></ns2:displayCharacter><ns2:description>50</ns2:description><ns2:value>50.0</ns2:value></ns2:annotationElement><ns2:annotationElement position="325" colour="-10724260"><ns2:displayCharacter></ns2:displayCharacter><ns2:description>50</ns2:description><ns2:value>50.0</ns2:value></ns2:annotationElement><ns2:annotationElement position="326" colour="-10724260"><ns2:displayCharacter></ns2:displayCharacter><ns2:description>50</ns2:description><ns2:value>50.0</ns2:value></ns2:annotationElement><ns2:annotationElement position="327" colour="-10724260"><ns2:displayCharacter></ns2:displayCharacter><ns2:description>50</ns2:description><ns2:value>50.0</ns2:value></ns2:annotationElement><ns2:annotationElement position="328" colour="-10724260"><ns2:displayCharacter></ns2:displayCharacter><ns2:description>50</ns2:description><ns2:value>50.0</ns2:value></ns2:annotationElement><ns2:annotationElement position="329" colour="-10724260"><ns2:displayCharacter></ns2:displayCharacter><ns2:description>50</ns2:description><ns2:value>50.0</ns2:value></ns2:annotationElement><ns2:annotationElement position="330" colour="-10724260"><ns2:displayCharacter></ns2:displayCharacter><ns2:description>50</ns2:description><ns2:value>50.0</ns2:value></ns2:annotationElement><ns2:annotationElement position="331" colour="-10724260"><ns2:displayCharacter></ns2:displayCharacter><ns2:description>51</ns2:description><ns2:value>51.0</ns2:value></ns2:annotationElement><ns2:annotationElement position="332" colour="-10724260"><ns2:displayCharacter></ns2:displayCharacter><ns2:description>51</ns2:description><ns2:value>51.0</ns2:value></ns2:annotationElement><ns2:annotationElement position="333" colour="-10724260"><ns2:displayCharacter></ns2:displayCharacter><ns2:description>51</ns2:description><ns2:value>51.0</ns2:value></ns2:annotationElement><ns2:annotationElement position="334" colour="-10724260"><ns2:displayCharacter></ns2:displayCharacter><ns2:description>51</ns2:description><ns2:value>51.0</ns2:value></ns2:annotationElement><ns2:annotationElement position="335" colour="-10724260"><ns2:displayCharacter></ns2:displayCharacter><ns2:description>50</ns2:description><ns2:value>50.0</ns2:value></ns2:annotationElement><ns2:annotationElement position="336" colour="-10855846"><ns2:displayCharacter></ns2:displayCharacter><ns2:description>48</ns2:description><ns2:value>48.0</ns2:value></ns2:annotationElement><ns2:annotationElement position="337" colour="-10855846"><ns2:displayCharacter></ns2:displayCharacter><ns2:description>48</ns2:description><ns2:value>48.0</ns2:value></ns2:annotationElement><ns2:annotationElement position="338" colour="-10855846"><ns2:displayCharacter></ns2:displayCharacter><ns2:description>47</ns2:description><ns2:value>47.0</ns2:value></ns2:annotationElement><ns2:annotationElement position="339" colour="-10987432"><ns2:displayCharacter></ns2:displayCharacter><ns2:description>44</ns2:description><ns2:value>44.0</ns2:value></ns2:annotationElement><ns2:annotationElement position="340" colour="-12500671"><ns2:displayCharacter></ns2:displayCharacter><ns2:description>3</ns2:description><ns2:value>3.0</ns2:value></ns2:annotationElement><ns2:annotationElement position="341" colour="-11119018"><ns2:displayCharacter></ns2:displayCharacter><ns2:description>40</ns2:description><ns2:value>40.0</ns2:value></ns2:annotationElement><ns2:annotationElement position="342" colour="-10921639"><ns2:displayCharacter></ns2:displayCharacter><ns2:description>45</ns2:description><ns2:value>45.0</ns2:value></ns2:annotationElement><ns2:annotationElement position="343" colour="-10263709"><ns2:displayCharacter></ns2:displayCharacter><ns2:description>63</ns2:description><ns2:value>63.0</ns2:value></ns2:annotationElement><ns2:annotationElement position="344" colour="-10263709"><ns2:displayCharacter></ns2:displayCharacter><ns2:description>64</ns2:description><ns2:value>64.0</ns2:value></ns2:annotationElement><ns2:annotationElement position="345" colour="-10263709"><ns2:displayCharacter></ns2:displayCharacter><ns2:description>64</ns2:description><ns2:value>64.0</ns2:value></ns2:annotationElement><ns2:annotationElement position="346" colour="-10263709"><ns2:displayCharacter></ns2:displayCharacter><ns2:description>64</ns2:description><ns2:value>64.0</ns2:value></ns2:annotationElement><ns2:annotationElement position="347" colour="-10263709"><ns2:displayCharacter></ns2:displayCharacter><ns2:description>64</ns2:description><ns2:value>64.0</ns2:value></ns2:annotationElement><ns2:annotationElement position="348" colour="-10263709"><ns2:displayCharacter></ns2:displayCharacter><ns2:description>64</ns2:description><ns2:value>64.0</ns2:value></ns2:annotationElement><ns2:annotationElement position="349" colour="-10263709"><ns2:displayCharacter></ns2:displayCharacter><ns2:description>64</ns2:description><ns2:value>64.0</ns2:value></ns2:annotationElement><ns2:annotationElement position="350" colour="-10197916"><ns2:displayCharacter></ns2:displayCharacter><ns2:description>65</ns2:description><ns2:value>65.0</ns2:value></ns2:annotationElement><ns2:annotationElement position="351" colour="-10197916"><ns2:displayCharacter></ns2:displayCharacter><ns2:description>65</ns2:description><ns2:value>65.0</ns2:value></ns2:annotationElement><ns2:annotationElement position="352" colour="-10197916"><ns2:displayCharacter></ns2:displayCharacter><ns2:description>65</ns2:description><ns2:value>65.0</ns2:value></ns2:annotationElement><ns2:annotationElement position="353" colour="-10197916"><ns2:displayCharacter></ns2:displayCharacter><ns2:description>65</ns2:description><ns2:value>65.0</ns2:value></ns2:annotationElement><ns2:annotationElement position="354" colour="-10197916"><ns2:displayCharacter></ns2:displayCharacter><ns2:description>65</ns2:description><ns2:value>65.0</ns2:value></ns2:annotationElement><ns2:annotationElement position="355" colour="-10197916"><ns2:displayCharacter></ns2:displayCharacter><ns2:description>65</ns2:description><ns2:value>65.0</ns2:value></ns2:annotationElement><ns2:annotationElement position="356" colour="-10197916"><ns2:displayCharacter></ns2:displayCharacter><ns2:description>65</ns2:description><ns2:value>65.0</ns2:value></ns2:annotationElement><ns2:annotationElement position="357" colour="-10197916"><ns2:displayCharacter></ns2:displayCharacter><ns2:description>65</ns2:description><ns2:value>65.0</ns2:value></ns2:annotationElement><ns2:annotationElement position="358" colour="-10724260"><ns2:displayCharacter></ns2:displayCharacter><ns2:description>50</ns2:description><ns2:value>50.0</ns2:value></ns2:annotationElement><ns2:annotationElement position="359" colour="-10724260"><ns2:displayCharacter></ns2:displayCharacter><ns2:description>50</ns2:description><ns2:value>50.0</ns2:value></ns2:annotationElement><ns2:annotationElement position="360" colour="-10724260"><ns2:displayCharacter></ns2:displayCharacter><ns2:description>50</ns2:description><ns2:value>50.0</ns2:value></ns2:annotationElement><ns2:annotationElement position="361" colour="-10724260"><ns2:displayCharacter></ns2:displayCharacter><ns2:description>50</ns2:description><ns2:value>50.0</ns2:value></ns2:annotationElement><ns2:annotationElement position="362" colour="-10724260"><ns2:displayCharacter></ns2:displayCharacter><ns2:description>50</ns2:description><ns2:value>50.0</ns2:value></ns2:annotationElement><ns2:annotationElement position="363" colour="-10724260"><ns2:displayCharacter></ns2:displayCharacter><ns2:description>50</ns2:description><ns2:value>50.0</ns2:value></ns2:annotationElement><ns2:annotationElement position="364" colour="-10724260"><ns2:displayCharacter></ns2:displayCharacter><ns2:description>50</ns2:description><ns2:value>50.0</ns2:value></ns2:annotationElement><ns2:annotationElement position="365" colour="-10724260"><ns2:displayCharacter></ns2:displayCharacter><ns2:description>50</ns2:description><ns2:value>50.0</ns2:value></ns2:annotationElement><ns2:annotationElement position="366" colour="-10724260"><ns2:displayCharacter></ns2:displayCharacter><ns2:description>50</ns2:description><ns2:value>50.0</ns2:value></ns2:annotationElement><ns2:annotationElement position="367" colour="-10724260"><ns2:displayCharacter></ns2:displayCharacter><ns2:description>50</ns2:description><ns2:value>50.0</ns2:value></ns2:annotationElement><ns2:annotationElement position="368" colour="-10724260"><ns2:displayCharacter></ns2:displayCharacter><ns2:description>50</ns2:description><ns2:value>50.0</ns2:value></ns2:annotationElement><ns2:annotationElement position="369" colour="-10724260"><ns2:displayCharacter></ns2:displayCharacter><ns2:description>50</ns2:description><ns2:value>50.0</ns2:value></ns2:annotationElement><ns2:annotationElement position="370" colour="-10724260"><ns2:displayCharacter></ns2:displayCharacter><ns2:description>50</ns2:description><ns2:value>50.0</ns2:value></ns2:annotationElement><ns2:annotationElement position="371" colour="-10724260"><ns2:displayCharacter></ns2:displayCharacter><ns2:description>51</ns2:description><ns2:value>51.0</ns2:value></ns2:annotationElement><ns2:annotationElement position="372" colour="-10724260"><ns2:displayCharacter></ns2:displayCharacter><ns2:description>51</ns2:description><ns2:value>51.0</ns2:value></ns2:annotationElement><ns2:annotationElement position="373" colour="-10724260"><ns2:displayCharacter></ns2:displayCharacter><ns2:description>51</ns2:description><ns2:value>51.0</ns2:value></ns2:annotationElement><ns2:annotationElement position="374" colour="-10724260"><ns2:displayCharacter></ns2:displayCharacter><ns2:description>51</ns2:description><ns2:value>51.0</ns2:value></ns2:annotationElement><ns2:annotationElement position="375" colour="-10724260"><ns2:displayCharacter></ns2:displayCharacter><ns2:description>51</ns2:description><ns2:value>51.0</ns2:value></ns2:annotationElement><ns2:annotationElement position="376" colour="-10724260"><ns2:displayCharacter></ns2:displayCharacter><ns2:description>51</ns2:description><ns2:value>51.0</ns2:value></ns2:annotationElement><ns2:annotationElement position="377" colour="-10724260"><ns2:displayCharacter></ns2:displayCharacter><ns2:description>51</ns2:description><ns2:value>51.0</ns2:value></ns2:annotationElement><ns2:annotationElement position="378" colour="-10132123"><ns2:displayCharacter></ns2:displayCharacter><ns2:description>66</ns2:description><ns2:value>66.0</ns2:value></ns2:annotationElement><ns2:annotationElement position="379" colour="-10132123"><ns2:displayCharacter></ns2:displayCharacter><ns2:description>66</ns2:description><ns2:value>66.0</ns2:value></ns2:annotationElement><ns2:annotationElement position="380" colour="-10132123"><ns2:displayCharacter></ns2:displayCharacter><ns2:description>66</ns2:description><ns2:value>66.0</ns2:value></ns2:annotationElement><ns2:annotationElement position="381" colour="-10132123"><ns2:displayCharacter></ns2:displayCharacter><ns2:description>66</ns2:description><ns2:value>66.0</ns2:value></ns2:annotationElement><ns2:annotationElement position="382" colour="-10724260"><ns2:displayCharacter></ns2:displayCharacter><ns2:description>51</ns2:description><ns2:value>51.0</ns2:value></ns2:annotationElement><ns2:annotationElement position="383" colour="-10658467"><ns2:displayCharacter></ns2:displayCharacter><ns2:description>52</ns2:description><ns2:value>52.0</ns2:value></ns2:annotationElement><ns2:annotationElement position="384" colour="-10263709"><ns2:displayCharacter></ns2:displayCharacter><ns2:description>64</ns2:description><ns2:value>64.0</ns2:value></ns2:annotationElement><ns2:annotationElement position="385" colour="-9671572"><ns2:displayCharacter></ns2:displayCharacter><ns2:description>80</ns2:description><ns2:value>80.0</ns2:value></ns2:annotationElement><ns2:annotationElement position="386" colour="-9145228"><ns2:displayCharacter></ns2:displayCharacter><ns2:description>94</ns2:description><ns2:value>94.0</ns2:value></ns2:annotationElement><ns2:annotationElement position="387" colour="-9145228"><ns2:displayCharacter></ns2:displayCharacter><ns2:description>94</ns2:description><ns2:value>94.0</ns2:value></ns2:annotationElement><ns2:annotationElement position="388" colour="-9145228"><ns2:displayCharacter></ns2:displayCharacter><ns2:description>94</ns2:description><ns2:value>94.0</ns2:value></ns2:annotationElement><ns2:annotationElement position="389" colour="-9145228"><ns2:displayCharacter></ns2:displayCharacter><ns2:description>94</ns2:description><ns2:value>94.0</ns2:value></ns2:annotationElement><ns2:annotationElement position="390" colour="-9079435"><ns2:displayCharacter></ns2:displayCharacter><ns2:description>95</ns2:description><ns2:value>95.0</ns2:value></ns2:annotationElement><ns2:annotationElement position="391" colour="-9079435"><ns2:displayCharacter></ns2:displayCharacter><ns2:description>96</ns2:description><ns2:value>96.0</ns2:value></ns2:annotationElement><ns2:annotationElement position="392" colour="-9079435"><ns2:displayCharacter></ns2:displayCharacter><ns2:description>96</ns2:description><ns2:value>96.0</ns2:value></ns2:annotationElement><ns2:annotationElement position="393" colour="-8487298"><ns2:displayCharacter></ns2:displayCharacter><ns2:description>111</ns2:description><ns2:value>111.0</ns2:value></ns2:annotationElement><ns2:annotationElement position="394" colour="-7434610"><ns2:displayCharacter></ns2:displayCharacter><ns2:description>139</ns2:description><ns2:value>139.0</ns2:value></ns2:annotationElement><ns2:annotationElement position="395" colour="-7434610"><ns2:displayCharacter></ns2:displayCharacter><ns2:description>139</ns2:description><ns2:value>139.0</ns2:value></ns2:annotationElement><ns2:annotationElement position="396" colour="-7105645"><ns2:displayCharacter></ns2:displayCharacter><ns2:description>148</ns2:description><ns2:value>148.0</ns2:value></ns2:annotationElement><ns2:annotationElement position="397" colour="-7105645"><ns2:displayCharacter></ns2:displayCharacter><ns2:description>148</ns2:description><ns2:value>148.0</ns2:value></ns2:annotationElement><ns2:annotationElement position="398" colour="-6974059"><ns2:displayCharacter></ns2:displayCharacter><ns2:description>152</ns2:description><ns2:value>152.0</ns2:value></ns2:annotationElement><ns2:annotationElement position="399" colour="-8750470"><ns2:displayCharacter></ns2:displayCharacter><ns2:description>104</ns2:description><ns2:value>104.0</ns2:value></ns2:annotationElement><ns2:annotationElement position="400" colour="-8750470"><ns2:displayCharacter></ns2:displayCharacter><ns2:description>104</ns2:description><ns2:value>104.0</ns2:value></ns2:annotationElement><ns2:annotationElement position="401" colour="-8750470"><ns2:displayCharacter></ns2:displayCharacter><ns2:description>104</ns2:description><ns2:value>104.0</ns2:value></ns2:annotationElement><ns2:annotationElement position="402" colour="-8750470"><ns2:displayCharacter></ns2:displayCharacter><ns2:description>104</ns2:description><ns2:value>104.0</ns2:value></ns2:annotationElement><ns2:annotationElement position="403" colour="-8750470"><ns2:displayCharacter></ns2:displayCharacter><ns2:description>104</ns2:description><ns2:value>104.0</ns2:value></ns2:annotationElement><ns2:annotationElement position="404" colour="-8750470"><ns2:displayCharacter></ns2:displayCharacter><ns2:description>104</ns2:description><ns2:value>104.0</ns2:value></ns2:annotationElement><ns2:annotationElement position="405" colour="-8750470"><ns2:displayCharacter></ns2:displayCharacter><ns2:description>104</ns2:description><ns2:value>104.0</ns2:value></ns2:annotationElement><ns2:annotationElement position="406" colour="-8750470"><ns2:displayCharacter></ns2:displayCharacter><ns2:description>104</ns2:description><ns2:value>104.0</ns2:value></ns2:annotationElement><ns2:annotationElement position="407" colour="-8421505"><ns2:displayCharacter></ns2:displayCharacter><ns2:description>113</ns2:description><ns2:value>113.0</ns2:value></ns2:annotationElement><ns2:annotationElement position="408" colour="-8421505"><ns2:displayCharacter></ns2:displayCharacter><ns2:description>113</ns2:description><ns2:value>113.0</ns2:value></ns2:annotationElement><ns2:annotationElement position="409" colour="-8289919"><ns2:displayCharacter></ns2:displayCharacter><ns2:description>116</ns2:description><ns2:value>116.0</ns2:value></ns2:annotationElement><ns2:annotationElement position="410" colour="-6250336"><ns2:displayCharacter></ns2:displayCharacter><ns2:description>171</ns2:description><ns2:value>171.0</ns2:value></ns2:annotationElement><ns2:annotationElement position="411" colour="-6250336"><ns2:displayCharacter></ns2:displayCharacter><ns2:description>171</ns2:description><ns2:value>171.0</ns2:value></ns2:annotationElement><ns2:annotationElement position="412" colour="-6250336"><ns2:displayCharacter></ns2:displayCharacter><ns2:description>171</ns2:description><ns2:value>171.0</ns2:value></ns2:annotationElement><ns2:annotationElement position="413" colour="-6250336"><ns2:displayCharacter></ns2:displayCharacter><ns2:description>171</ns2:description><ns2:value>171.0</ns2:value></ns2:annotationElement><ns2:annotationElement position="414" colour="-6250336"><ns2:displayCharacter></ns2:displayCharacter><ns2:description>171</ns2:description><ns2:value>171.0</ns2:value></ns2:annotationElement><ns2:annotationElement position="415" colour="-6250336"><ns2:displayCharacter></ns2:displayCharacter><ns2:description>171</ns2:description><ns2:value>171.0</ns2:value></ns2:annotationElement><ns2:annotationElement position="416" colour="-6250336"><ns2:displayCharacter></ns2:displayCharacter><ns2:description>171</ns2:description><ns2:value>171.0</ns2:value></ns2:annotationElement><ns2:annotationElement position="417" colour="-6250336"><ns2:displayCharacter></ns2:displayCharacter><ns2:description>171</ns2:description><ns2:value>171.0</ns2:value></ns2:annotationElement><ns2:annotationElement position="418" colour="-6250336"><ns2:displayCharacter></ns2:displayCharacter><ns2:description>172</ns2:description><ns2:value>172.0</ns2:value></ns2:annotationElement><ns2:annotationElement position="419" colour="-6250336"><ns2:displayCharacter></ns2:displayCharacter><ns2:description>172</ns2:description><ns2:value>172.0</ns2:value></ns2:annotationElement><ns2:annotationElement position="420" colour="-6250336"><ns2:displayCharacter></ns2:displayCharacter><ns2:description>172</ns2:description><ns2:value>172.0</ns2:value></ns2:annotationElement><ns2:annotationElement position="421" colour="-6250336"><ns2:displayCharacter></ns2:displayCharacter><ns2:description>172</ns2:description><ns2:value>172.0</ns2:value></ns2:annotationElement><ns2:annotationElement position="422" colour="-6250336"><ns2:displayCharacter></ns2:displayCharacter><ns2:description>172</ns2:description><ns2:value>172.0</ns2:value></ns2:annotationElement><ns2:annotationElement position="423" colour="-6250336"><ns2:displayCharacter></ns2:displayCharacter><ns2:description>172</ns2:description><ns2:value>172.0</ns2:value></ns2:annotationElement><ns2:annotationElement position="424" colour="-6250336"><ns2:displayCharacter></ns2:displayCharacter><ns2:description>172</ns2:description><ns2:value>172.0</ns2:value></ns2:annotationElement><ns2:annotationElement position="425" colour="-6250336"><ns2:displayCharacter></ns2:displayCharacter><ns2:description>172</ns2:description><ns2:value>172.0</ns2:value></ns2:annotationElement><ns2:annotationElement position="426" colour="-6250336"><ns2:displayCharacter></ns2:displayCharacter><ns2:description>172</ns2:description><ns2:value>172.0</ns2:value></ns2:annotationElement><ns2:annotationElement position="427" colour="-6250336"><ns2:displayCharacter></ns2:displayCharacter><ns2:description>171</ns2:description><ns2:value>171.0</ns2:value></ns2:annotationElement><ns2:annotationElement position="428" colour="-6250336"><ns2:displayCharacter></ns2:displayCharacter><ns2:description>172</ns2:description><ns2:value>172.0</ns2:value></ns2:annotationElement><ns2:annotationElement position="429" colour="-4737097"><ns2:displayCharacter></ns2:displayCharacter><ns2:description>212</ns2:description><ns2:value>212.0</ns2:value></ns2:annotationElement><ns2:annotationElement position="430" colour="-4737097"><ns2:displayCharacter></ns2:displayCharacter><ns2:description>212</ns2:description><ns2:value>212.0</ns2:value></ns2:annotationElement><ns2:annotationElement position="431" colour="-4737097"><ns2:displayCharacter></ns2:displayCharacter><ns2:description>212</ns2:description><ns2:value>212.0</ns2:value></ns2:annotationElement><ns2:annotationElement position="432" colour="-4737097"><ns2:displayCharacter></ns2:displayCharacter><ns2:description>212</ns2:description><ns2:value>212.0</ns2:value></ns2:annotationElement><ns2:annotationElement position="433" colour="-4671304"><ns2:displayCharacter></ns2:displayCharacter><ns2:description>215</ns2:description><ns2:value>215.0</ns2:value></ns2:annotationElement><ns2:annotationElement position="434" colour="-4671304"><ns2:displayCharacter></ns2:displayCharacter><ns2:description>215</ns2:description><ns2:value>215.0</ns2:value></ns2:annotationElement><ns2:annotationElement position="435" colour="-4671304"><ns2:displayCharacter></ns2:displayCharacter><ns2:description>215</ns2:description><ns2:value>215.0</ns2:value></ns2:annotationElement><ns2:annotationElement position="436" colour="-4605511"><ns2:displayCharacter></ns2:displayCharacter><ns2:description>217</ns2:description><ns2:value>217.0</ns2:value></ns2:annotationElement><ns2:annotationElement position="437" colour="-4605511"><ns2:displayCharacter></ns2:displayCharacter><ns2:description>217</ns2:description><ns2:value>217.0</ns2:value></ns2:annotationElement><ns2:annotationElement position="438" colour="-4605511"><ns2:displayCharacter></ns2:displayCharacter><ns2:description>217</ns2:description><ns2:value>217.0</ns2:value></ns2:annotationElement><ns2:annotationElement position="439" colour="-4605511"><ns2:displayCharacter></ns2:displayCharacter><ns2:description>217</ns2:description><ns2:value>217.0</ns2:value></ns2:annotationElement><ns2:annotationElement position="440" colour="-4605511"><ns2:displayCharacter></ns2:displayCharacter><ns2:description>217</ns2:description><ns2:value>217.0</ns2:value></ns2:annotationElement><ns2:annotationElement position="441" colour="-4605511"><ns2:displayCharacter></ns2:displayCharacter><ns2:description>217</ns2:description><ns2:value>217.0</ns2:value></ns2:annotationElement><ns2:annotationElement position="442" colour="-4605511"><ns2:displayCharacter></ns2:displayCharacter><ns2:description>217</ns2:description><ns2:value>217.0</ns2:value></ns2:annotationElement><ns2:annotationElement position="443" colour="-4605511"><ns2:displayCharacter></ns2:displayCharacter><ns2:description>217</ns2:description><ns2:value>217.0</ns2:value></ns2:annotationElement><ns2:annotationElement position="444" colour="-4605511"><ns2:displayCharacter></ns2:displayCharacter><ns2:description>217</ns2:description><ns2:value>217.0</ns2:value></ns2:annotationElement><ns2:annotationElement position="445" colour="-4671304"><ns2:displayCharacter></ns2:displayCharacter><ns2:description>215</ns2:description><ns2:value>215.0</ns2:value></ns2:annotationElement><ns2:annotationElement position="446" colour="-4605511"><ns2:displayCharacter></ns2:displayCharacter><ns2:description>217</ns2:description><ns2:value>217.0</ns2:value></ns2:annotationElement><ns2:annotationElement position="447" colour="-4605511"><ns2:displayCharacter></ns2:displayCharacter><ns2:description>217</ns2:description><ns2:value>217.0</ns2:value></ns2:annotationElement><ns2:annotationElement position="448" colour="-4605511"><ns2:displayCharacter></ns2:displayCharacter><ns2:description>217</ns2:description><ns2:value>217.0</ns2:value></ns2:annotationElement><ns2:annotationElement position="449" colour="-4605511"><ns2:displayCharacter></ns2:displayCharacter><ns2:description>217</ns2:description><ns2:value>217.0</ns2:value></ns2:annotationElement><ns2:annotationElement position="450" colour="-4605511"><ns2:displayCharacter></ns2:displayCharacter><ns2:description>217</ns2:description><ns2:value>217.0</ns2:value></ns2:annotationElement><ns2:annotationElement position="451" colour="-5000269"><ns2:displayCharacter></ns2:displayCharacter><ns2:description>206</ns2:description><ns2:value>206.0</ns2:value></ns2:annotationElement><ns2:annotationElement position="452" colour="-5263441"><ns2:displayCharacter></ns2:displayCharacter><ns2:description>199</ns2:description><ns2:value>199.0</ns2:value></ns2:annotationElement><ns2:annotationElement position="453" colour="-7566196"><ns2:displayCharacter></ns2:displayCharacter><ns2:description>137</ns2:description><ns2:value>137.0</ns2:value></ns2:annotationElement><ns2:annotationElement position="454" colour="-7303024"><ns2:displayCharacter></ns2:displayCharacter><ns2:description>144</ns2:description><ns2:value>144.0</ns2:value></ns2:annotationElement><ns2:annotationElement position="455" colour="-6776680"><ns2:displayCharacter></ns2:displayCharacter><ns2:description>158</ns2:description><ns2:value>158.0</ns2:value></ns2:annotationElement><ns2:annotationElement position="456" colour="-5131855"><ns2:displayCharacter></ns2:displayCharacter><ns2:description>202</ns2:description><ns2:value>202.0</ns2:value></ns2:annotationElement><ns2:annotationElement position="457" colour="-4605511"><ns2:displayCharacter></ns2:displayCharacter><ns2:description>217</ns2:description><ns2:value>217.0</ns2:value></ns2:annotationElement><ns2:annotationElement position="458" colour="-4605511"><ns2:displayCharacter></ns2:displayCharacter><ns2:description>217</ns2:description><ns2:value>217.0</ns2:value></ns2:annotationElement><ns2:annotationElement position="459" colour="-5000269"><ns2:displayCharacter></ns2:displayCharacter><ns2:description>206</ns2:description><ns2:value>206.0</ns2:value></ns2:annotationElement><ns2:annotationElement position="460" colour="-5263441"><ns2:displayCharacter></ns2:displayCharacter><ns2:description>199</ns2:description><ns2:value>199.0</ns2:value></ns2:annotationElement><ns2:annotationElement position="461" colour="-4605511"><ns2:displayCharacter></ns2:displayCharacter><ns2:description>216</ns2:description><ns2:value>216.0</ns2:value></ns2:annotationElement><ns2:annotationElement position="462" colour="-7763575"><ns2:displayCharacter></ns2:displayCharacter><ns2:description>131</ns2:description><ns2:value>131.0</ns2:value></ns2:annotationElement><ns2:annotationElement position="463" colour="-6513508"><ns2:displayCharacter></ns2:displayCharacter><ns2:description>164</ns2:description><ns2:value>164.0</ns2:value></ns2:annotationElement><ns2:annotationElement position="464" colour="-6447715"><ns2:displayCharacter></ns2:displayCharacter><ns2:description>166</ns2:description><ns2:value>166.0</ns2:value></ns2:annotationElement><ns2:annotationElement position="465" colour="-6447715"><ns2:displayCharacter></ns2:displayCharacter><ns2:description>167</ns2:description><ns2:value>167.0</ns2:value></ns2:annotationElement><ns2:annotationElement position="466" colour="-6447715"><ns2:displayCharacter></ns2:displayCharacter><ns2:description>167</ns2:description><ns2:value>167.0</ns2:value></ns2:annotationElement><ns2:annotationElement position="467" colour="-6447715"><ns2:displayCharacter></ns2:displayCharacter><ns2:description>167</ns2:description><ns2:value>167.0</ns2:value></ns2:annotationElement><ns2:annotationElement position="468" colour="-6381922"><ns2:displayCharacter></ns2:displayCharacter><ns2:description>168</ns2:description><ns2:value>168.0</ns2:value></ns2:annotationElement><ns2:annotationElement position="469" colour="-6381922"><ns2:displayCharacter></ns2:displayCharacter><ns2:description>169</ns2:description><ns2:value>169.0</ns2:value></ns2:annotationElement><ns2:annotationElement position="470" colour="-6381922"><ns2:displayCharacter></ns2:displayCharacter><ns2:description>169</ns2:description><ns2:value>169.0</ns2:value></ns2:annotationElement><ns2:annotationElement position="471" colour="-6381922"><ns2:displayCharacter></ns2:displayCharacter><ns2:description>169</ns2:description><ns2:value>169.0</ns2:value></ns2:annotationElement><ns2:annotationElement position="472" colour="-6184543"><ns2:displayCharacter></ns2:displayCharacter><ns2:description>173</ns2:description><ns2:value>173.0</ns2:value></ns2:annotationElement><ns2:annotationElement position="473" colour="-6184543"><ns2:displayCharacter></ns2:displayCharacter><ns2:description>173</ns2:description><ns2:value>173.0</ns2:value></ns2:annotationElement><ns2:annotationElement position="474" colour="-4408132"><ns2:displayCharacter></ns2:displayCharacter><ns2:description>222</ns2:description><ns2:value>222.0</ns2:value></ns2:annotationElement><ns2:annotationElement position="475" colour="-4408132"><ns2:displayCharacter></ns2:displayCharacter><ns2:description>222</ns2:description><ns2:value>222.0</ns2:value></ns2:annotationElement><ns2:annotationElement position="476" colour="-4408132"><ns2:displayCharacter></ns2:displayCharacter><ns2:description>222</ns2:description><ns2:value>222.0</ns2:value></ns2:annotationElement><ns2:annotationElement position="477" colour="-4408132"><ns2:displayCharacter></ns2:displayCharacter><ns2:description>222</ns2:description><ns2:value>222.0</ns2:value></ns2:annotationElement><ns2:annotationElement position="478" colour="-4408132"><ns2:displayCharacter></ns2:displayCharacter><ns2:description>222</ns2:description><ns2:value>222.0</ns2:value></ns2:annotationElement><ns2:annotationElement position="479" colour="-4408132"><ns2:displayCharacter></ns2:displayCharacter><ns2:description>222</ns2:description><ns2:value>222.0</ns2:value></ns2:annotationElement><ns2:annotationElement position="480" colour="-4408132"><ns2:displayCharacter></ns2:displayCharacter><ns2:description>222</ns2:description><ns2:value>222.0</ns2:value></ns2:annotationElement><ns2:annotationElement position="481" colour="-4408132"><ns2:displayCharacter></ns2:displayCharacter><ns2:description>222</ns2:description><ns2:value>222.0</ns2:value></ns2:annotationElement><ns2:annotationElement position="482" colour="-4408132"><ns2:displayCharacter></ns2:displayCharacter><ns2:description>222</ns2:description><ns2:value>222.0</ns2:value></ns2:annotationElement><ns2:annotationElement position="483" colour="-4408132"><ns2:displayCharacter></ns2:displayCharacter><ns2:description>222</ns2:description><ns2:value>222.0</ns2:value></ns2:annotationElement><ns2:annotationElement position="484" colour="-4408132"><ns2:displayCharacter></ns2:displayCharacter><ns2:description>222</ns2:description><ns2:value>222.0</ns2:value></ns2:annotationElement><ns2:annotationElement position="485" colour="-4408132"><ns2:displayCharacter></ns2:displayCharacter><ns2:description>222</ns2:description><ns2:value>222.0</ns2:value></ns2:annotationElement><ns2:annotationElement position="486" colour="-4408132"><ns2:displayCharacter></ns2:displayCharacter><ns2:description>222</ns2:description><ns2:value>222.0</ns2:value></ns2:annotationElement><ns2:annotationElement position="487" colour="-4408132"><ns2:displayCharacter></ns2:displayCharacter><ns2:description>222</ns2:description><ns2:value>222.0</ns2:value></ns2:annotationElement><ns2:annotationElement position="488" colour="-4408132"><ns2:displayCharacter></ns2:displayCharacter><ns2:description>222</ns2:description><ns2:value>222.0</ns2:value></ns2:annotationElement><ns2:annotationElement position="489" colour="-4408132"><ns2:displayCharacter></ns2:displayCharacter><ns2:description>222</ns2:description><ns2:value>222.0</ns2:value></ns2:annotationElement><ns2:annotationElement position="490" colour="-4408132"><ns2:displayCharacter></ns2:displayCharacter><ns2:description>222</ns2:description><ns2:value>222.0</ns2:value></ns2:annotationElement><ns2:annotationElement position="491" colour="-4408132"><ns2:displayCharacter></ns2:displayCharacter><ns2:description>222</ns2:description><ns2:value>222.0</ns2:value></ns2:annotationElement><ns2:annotationElement position="492" colour="-4408132"><ns2:displayCharacter></ns2:displayCharacter><ns2:description>222</ns2:description><ns2:value>222.0</ns2:value></ns2:annotationElement><ns2:annotationElement position="493" colour="-4408132"><ns2:displayCharacter></ns2:displayCharacter><ns2:description>222</ns2:description><ns2:value>222.0</ns2:value></ns2:annotationElement><ns2:annotationElement position="494" colour="-4408132"><ns2:displayCharacter></ns2:displayCharacter><ns2:description>222</ns2:description><ns2:value>222.0</ns2:value></ns2:annotationElement><ns2:annotationElement position="495" colour="-4408132"><ns2:displayCharacter></ns2:displayCharacter><ns2:description>222</ns2:description><ns2:value>222.0</ns2:value></ns2:annotationElement><ns2:annotationElement position="496" colour="-4408132"><ns2:displayCharacter></ns2:displayCharacter><ns2:description>222</ns2:description><ns2:value>222.0</ns2:value></ns2:annotationElement><ns2:annotationElement position="497" colour="-4408132"><ns2:displayCharacter></ns2:displayCharacter><ns2:description>222</ns2:description><ns2:value>222.0</ns2:value></ns2:annotationElement><ns2:annotationElement position="498" colour="-4408132"><ns2:displayCharacter></ns2:displayCharacter><ns2:description>222</ns2:description><ns2:value>222.0</ns2:value></ns2:annotationElement><ns2:annotationElement position="499" colour="-4342339"><ns2:displayCharacter></ns2:displayCharacter><ns2:description>224</ns2:description><ns2:value>224.0</ns2:value></ns2:annotationElement><ns2:annotationElement position="500" colour="-4342339"><ns2:displayCharacter></ns2:displayCharacter><ns2:description>224</ns2:description><ns2:value>224.0</ns2:value></ns2:annotationElement><ns2:annotationElement position="501" colour="-4342339"><ns2:displayCharacter></ns2:displayCharacter><ns2:description>224</ns2:description><ns2:value>224.0</ns2:value></ns2:annotationElement><ns2:annotationElement position="502" colour="-4342339"><ns2:displayCharacter></ns2:displayCharacter><ns2:description>224</ns2:description><ns2:value>224.0</ns2:value></ns2:annotationElement><ns2:annotationElement position="503" colour="-4342339"><ns2:displayCharacter></ns2:displayCharacter><ns2:description>224</ns2:description><ns2:value>224.0</ns2:value></ns2:annotationElement><ns2:annotationElement position="504" colour="-4342339"><ns2:displayCharacter></ns2:displayCharacter><ns2:description>224</ns2:description><ns2:value>224.0</ns2:value></ns2:annotationElement><ns2:annotationElement position="505" colour="-4342339"><ns2:displayCharacter></ns2:displayCharacter><ns2:description>224</ns2:description><ns2:value>224.0</ns2:value></ns2:annotationElement><ns2:annotationElement position="506" colour="-4342339"><ns2:displayCharacter></ns2:displayCharacter><ns2:description>224</ns2:description><ns2:value>224.0</ns2:value></ns2:annotationElement><ns2:annotationElement position="507" colour="-4342339"><ns2:displayCharacter></ns2:displayCharacter><ns2:description>224</ns2:description><ns2:value>224.0</ns2:value></ns2:annotationElement><ns2:annotationElement position="508" colour="-4342339"><ns2:displayCharacter></ns2:displayCharacter><ns2:description>224</ns2:description><ns2:value>224.0</ns2:value></ns2:annotationElement><ns2:annotationElement position="509" colour="-4342339"><ns2:displayCharacter></ns2:displayCharacter><ns2:description>224</ns2:description><ns2:value>224.0</ns2:value></ns2:annotationElement><ns2:annotationElement position="510" colour="-4342339"><ns2:displayCharacter></ns2:displayCharacter><ns2:description>224</ns2:description><ns2:value>224.0</ns2:value></ns2:annotationElement><ns2:annotationElement position="511" colour="-4342339"><ns2:displayCharacter></ns2:displayCharacter><ns2:description>223</ns2:description><ns2:value>223.0</ns2:value></ns2:annotationElement><ns2:annotationElement position="512" colour="-4342339"><ns2:displayCharacter></ns2:displayCharacter><ns2:description>223</ns2:description><ns2:value>223.0</ns2:value></ns2:annotationElement><ns2:annotationElement position="513" colour="-4342339"><ns2:displayCharacter></ns2:displayCharacter><ns2:description>224</ns2:description><ns2:value>224.0</ns2:value></ns2:annotationElement><ns2:annotationElement position="514" colour="-4473925"><ns2:displayCharacter></ns2:displayCharacter><ns2:description>220</ns2:description><ns2:value>220.0</ns2:value></ns2:annotationElement><ns2:annotationElement position="515" colour="-4342339"><ns2:displayCharacter></ns2:displayCharacter><ns2:description>224</ns2:description><ns2:value>224.0</ns2:value></ns2:annotationElement><ns2:annotationElement position="516" colour="-4342339"><ns2:displayCharacter></ns2:displayCharacter><ns2:description>224</ns2:description><ns2:value>224.0</ns2:value></ns2:annotationElement><ns2:annotationElement position="517" colour="-4342339"><ns2:displayCharacter></ns2:displayCharacter><ns2:description>224</ns2:description><ns2:value>224.0</ns2:value></ns2:annotationElement><ns2:annotationElement position="518" colour="-4342339"><ns2:displayCharacter></ns2:displayCharacter><ns2:description>224</ns2:description><ns2:value>224.0</ns2:value></ns2:annotationElement><ns2:annotationElement position="519" colour="-4342339"><ns2:displayCharacter></ns2:displayCharacter><ns2:description>224</ns2:description><ns2:value>224.0</ns2:value></ns2:annotationElement><ns2:annotationElement position="520" colour="-4342339"><ns2:displayCharacter></ns2:displayCharacter><ns2:description>224</ns2:description><ns2:value>224.0</ns2:value></ns2:annotationElement><ns2:annotationElement position="521" colour="-4342339"><ns2:displayCharacter></ns2:displayCharacter><ns2:description>224</ns2:description><ns2:value>224.0</ns2:value></ns2:annotationElement><ns2:annotationElement position="522" colour="-11908534"><ns2:displayCharacter></ns2:displayCharacter><ns2:description>19</ns2:description><ns2:value>19.0</ns2:value></ns2:annotationElement><ns2:annotationElement position="523" colour="-4342339"><ns2:displayCharacter></ns2:displayCharacter><ns2:description>224</ns2:description><ns2:value>224.0</ns2:value></ns2:annotationElement><ns2:annotationElement position="524" colour="-4342339"><ns2:displayCharacter></ns2:displayCharacter><ns2:description>224</ns2:description><ns2:value>224.0</ns2:value></ns2:annotationElement><ns2:annotationElement position="525" colour="-4408132"><ns2:displayCharacter></ns2:displayCharacter><ns2:description>222</ns2:description><ns2:value>222.0</ns2:value></ns2:annotationElement><ns2:annotationElement position="526" colour="-4342339"><ns2:displayCharacter></ns2:displayCharacter><ns2:description>224</ns2:description><ns2:value>224.0</ns2:value></ns2:annotationElement><ns2:annotationElement position="527" colour="-4342339"><ns2:displayCharacter></ns2:displayCharacter><ns2:description>223</ns2:description><ns2:value>223.0</ns2:value></ns2:annotationElement><ns2:annotationElement position="528" colour="-4342339"><ns2:displayCharacter></ns2:displayCharacter><ns2:description>224</ns2:description><ns2:value>224.0</ns2:value></ns2:annotationElement><ns2:annotationElement position="529" colour="-4342339"><ns2:displayCharacter></ns2:displayCharacter><ns2:description>224</ns2:description><ns2:value>224.0</ns2:value></ns2:annotationElement><ns2:annotationElement position="530" colour="-4342339"><ns2:displayCharacter></ns2:displayCharacter><ns2:description>223</ns2:description><ns2:value>223.0</ns2:value></ns2:annotationElement><ns2:annotationElement position="531" colour="-4342339"><ns2:displayCharacter></ns2:displayCharacter><ns2:description>224</ns2:description><ns2:value>224.0</ns2:value></ns2:annotationElement><ns2:annotationElement position="532" colour="-4342339"><ns2:displayCharacter></ns2:displayCharacter><ns2:description>224</ns2:description><ns2:value>224.0</ns2:value></ns2:annotationElement><ns2:annotationElement position="533" colour="-4342339"><ns2:displayCharacter></ns2:displayCharacter><ns2:description>224</ns2:description><ns2:value>224.0</ns2:value></ns2:annotationElement><ns2:annotationElement position="534" colour="-4342339"><ns2:displayCharacter></ns2:displayCharacter><ns2:description>224</ns2:description><ns2:value>224.0</ns2:value></ns2:annotationElement><ns2:annotationElement position="535" colour="-4342339"><ns2:displayCharacter></ns2:displayCharacter><ns2:description>224</ns2:description><ns2:value>224.0</ns2:value></ns2:annotationElement><ns2:annotationElement position="536" colour="-4342339"><ns2:displayCharacter></ns2:displayCharacter><ns2:description>224</ns2:description><ns2:value>224.0</ns2:value></ns2:annotationElement><ns2:annotationElement position="537" colour="-4342339"><ns2:displayCharacter></ns2:displayCharacter><ns2:description>224</ns2:description><ns2:value>224.0</ns2:value></ns2:annotationElement><ns2:annotationElement position="538" colour="-4342339"><ns2:displayCharacter></ns2:displayCharacter><ns2:description>223</ns2:description><ns2:value>223.0</ns2:value></ns2:annotationElement><ns2:annotationElement position="539" colour="-4342339"><ns2:displayCharacter></ns2:displayCharacter><ns2:description>223</ns2:description><ns2:value>223.0</ns2:value></ns2:annotationElement><ns2:annotationElement position="540" colour="-4342339"><ns2:displayCharacter></ns2:displayCharacter><ns2:description>223</ns2:description><ns2:value>223.0</ns2:value></ns2:annotationElement><ns2:annotationElement position="541" colour="-4342339"><ns2:displayCharacter></ns2:displayCharacter><ns2:description>223</ns2:description><ns2:value>223.0</ns2:value></ns2:annotationElement><ns2:annotationElement position="542" colour="-4342339"><ns2:displayCharacter></ns2:displayCharacter><ns2:description>223</ns2:description><ns2:value>223.0</ns2:value></ns2:annotationElement><ns2:annotationElement position="543" colour="-4342339"><ns2:displayCharacter></ns2:displayCharacter><ns2:description>223</ns2:description><ns2:value>223.0</ns2:value></ns2:annotationElement><ns2:annotationElement position="544" colour="-8553091"><ns2:displayCharacter></ns2:displayCharacter><ns2:description>110</ns2:description><ns2:value>110.0</ns2:value></ns2:annotationElement><ns2:annotationElement position="545" colour="-8553091"><ns2:displayCharacter></ns2:displayCharacter><ns2:description>110</ns2:description><ns2:value>110.0</ns2:value></ns2:annotationElement><ns2:annotationElement position="546" colour="-8553091"><ns2:displayCharacter></ns2:displayCharacter><ns2:description>110</ns2:description><ns2:value>110.0</ns2:value></ns2:annotationElement><ns2:annotationElement position="547" colour="-8553091"><ns2:displayCharacter></ns2:displayCharacter><ns2:description>110</ns2:description><ns2:value>110.0</ns2:value></ns2:annotationElement><ns2:annotationElement position="548" colour="-8553091"><ns2:displayCharacter></ns2:displayCharacter><ns2:description>110</ns2:description><ns2:value>110.0</ns2:value></ns2:annotationElement><ns2:annotationElement position="549" colour="-8553091"><ns2:displayCharacter></ns2:displayCharacter><ns2:description>110</ns2:description><ns2:value>110.0</ns2:value></ns2:annotationElement><ns2:annotationElement position="550" colour="-8553091"><ns2:displayCharacter></ns2:displayCharacter><ns2:description>110</ns2:description><ns2:value>110.0</ns2:value></ns2:annotationElement><ns2:annotationElement position="551" colour="-8553091"><ns2:displayCharacter></ns2:displayCharacter><ns2:description>110</ns2:description><ns2:value>110.0</ns2:value></ns2:annotationElement><ns2:annotationElement position="552" colour="-8553091"><ns2:displayCharacter></ns2:displayCharacter><ns2:description>110</ns2:description><ns2:value>110.0</ns2:value></ns2:annotationElement><ns2:annotationElement position="553" colour="-8553091"><ns2:displayCharacter></ns2:displayCharacter><ns2:description>110</ns2:description><ns2:value>110.0</ns2:value></ns2:annotationElement><ns2:annotationElement position="554" colour="-8553091"><ns2:displayCharacter></ns2:displayCharacter><ns2:description>110</ns2:description><ns2:value>110.0</ns2:value></ns2:annotationElement><ns2:annotationElement position="555" colour="-8553091"><ns2:displayCharacter></ns2:displayCharacter><ns2:description>110</ns2:description><ns2:value>110.0</ns2:value></ns2:annotationElement><ns2:annotationElement position="556" colour="-8553091"><ns2:displayCharacter></ns2:displayCharacter><ns2:description>110</ns2:description><ns2:value>110.0</ns2:value></ns2:annotationElement><ns2:annotationElement position="557" colour="-8553091"><ns2:displayCharacter></ns2:displayCharacter><ns2:description>110</ns2:description><ns2:value>110.0</ns2:value></ns2:annotationElement><ns2:annotationElement position="558" colour="-8487298"><ns2:displayCharacter></ns2:displayCharacter><ns2:description>111</ns2:description><ns2:value>111.0</ns2:value></ns2:annotationElement><ns2:annotationElement position="559" colour="-8487298"><ns2:displayCharacter></ns2:displayCharacter><ns2:description>111</ns2:description><ns2:value>111.0</ns2:value></ns2:annotationElement><ns2:annotationElement position="560" colour="-8487298"><ns2:displayCharacter></ns2:displayCharacter><ns2:description>111</ns2:description><ns2:value>111.0</ns2:value></ns2:annotationElement><ns2:annotationElement position="561" colour="-8487298"><ns2:displayCharacter></ns2:displayCharacter><ns2:description>111</ns2:description><ns2:value>111.0</ns2:value></ns2:annotationElement><ns2:annotationElement position="562" colour="-8487298"><ns2:displayCharacter></ns2:displayCharacter><ns2:description>111</ns2:description><ns2:value>111.0</ns2:value></ns2:annotationElement><ns2:annotationElement position="563" colour="-8487298"><ns2:displayCharacter></ns2:displayCharacter><ns2:description>111</ns2:description><ns2:value>111.0</ns2:value></ns2:annotationElement><ns2:annotationElement position="564" colour="-8487298"><ns2:displayCharacter></ns2:displayCharacter><ns2:description>111</ns2:description><ns2:value>111.0</ns2:value></ns2:annotationElement><ns2:annotationElement position="565" colour="-8487298"><ns2:displayCharacter></ns2:displayCharacter><ns2:description>111</ns2:description><ns2:value>111.0</ns2:value></ns2:annotationElement><ns2:annotationElement position="566" colour="-8487298"><ns2:displayCharacter></ns2:displayCharacter><ns2:description>111</ns2:description><ns2:value>111.0</ns2:value></ns2:annotationElement><ns2:annotationElement position="567" colour="-8487298"><ns2:displayCharacter></ns2:displayCharacter><ns2:description>111</ns2:description><ns2:value>111.0</ns2:value></ns2:annotationElement><ns2:annotationElement position="568" colour="-8487298"><ns2:displayCharacter></ns2:displayCharacter><ns2:description>111</ns2:description><ns2:value>111.0</ns2:value></ns2:annotationElement><ns2:annotationElement position="569" colour="-8487298"><ns2:displayCharacter></ns2:displayCharacter><ns2:description>111</ns2:description><ns2:value>111.0</ns2:value></ns2:annotationElement><ns2:annotationElement position="570" colour="-8487298"><ns2:displayCharacter></ns2:displayCharacter><ns2:description>112</ns2:description><ns2:value>112.0</ns2:value></ns2:annotationElement><ns2:annotationElement position="571" colour="-8487298"><ns2:displayCharacter></ns2:displayCharacter><ns2:description>112</ns2:description><ns2:value>112.0</ns2:value></ns2:annotationElement><ns2:annotationElement position="572" colour="-9211021"><ns2:displayCharacter></ns2:displayCharacter><ns2:description>91</ns2:description><ns2:value>91.0</ns2:value></ns2:annotationElement><ns2:annotationElement position="573" colour="-8750470"><ns2:displayCharacter></ns2:displayCharacter><ns2:description>104</ns2:description><ns2:value>104.0</ns2:value></ns2:annotationElement><ns2:annotationElement position="574" colour="-8882056"><ns2:displayCharacter></ns2:displayCharacter><ns2:description>100</ns2:description><ns2:value>100.0</ns2:value></ns2:annotationElement><ns2:annotationElement position="575" colour="-8487298"><ns2:displayCharacter></ns2:displayCharacter><ns2:description>112</ns2:description><ns2:value>112.0</ns2:value></ns2:annotationElement><ns2:annotationElement position="576" colour="-8487298"><ns2:displayCharacter></ns2:displayCharacter><ns2:description>112</ns2:description><ns2:value>112.0</ns2:value></ns2:annotationElement><ns2:annotationElement position="577" colour="-8487298"><ns2:displayCharacter></ns2:displayCharacter><ns2:description>112</ns2:description><ns2:value>112.0</ns2:value></ns2:annotationElement><ns2:annotationElement position="578" colour="-8487298"><ns2:displayCharacter></ns2:displayCharacter><ns2:description>112</ns2:description><ns2:value>112.0</ns2:value></ns2:annotationElement><ns2:annotationElement position="579" colour="-8487298"><ns2:displayCharacter></ns2:displayCharacter><ns2:description>112</ns2:description><ns2:value>112.0</ns2:value></ns2:annotationElement><ns2:annotationElement position="580" colour="-8487298"><ns2:displayCharacter></ns2:displayCharacter><ns2:description>112</ns2:description><ns2:value>112.0</ns2:value></ns2:annotationElement><ns2:annotationElement position="581" colour="-8487298"><ns2:displayCharacter></ns2:displayCharacter><ns2:description>112</ns2:description><ns2:value>112.0</ns2:value></ns2:annotationElement><ns2:annotationElement position="582" colour="-8487298"><ns2:displayCharacter></ns2:displayCharacter><ns2:description>112</ns2:description><ns2:value>112.0</ns2:value></ns2:annotationElement><ns2:annotationElement position="583" colour="-8487298"><ns2:displayCharacter></ns2:displayCharacter><ns2:description>112</ns2:description><ns2:value>112.0</ns2:value></ns2:annotationElement><ns2:annotationElement position="584" colour="-8487298"><ns2:displayCharacter></ns2:displayCharacter><ns2:description>112</ns2:description><ns2:value>112.0</ns2:value></ns2:annotationElement><ns2:annotationElement position="585" colour="-8816263"><ns2:displayCharacter></ns2:displayCharacter><ns2:description>102</ns2:description><ns2:value>102.0</ns2:value></ns2:annotationElement><ns2:annotationElement position="586" colour="-8684677"><ns2:displayCharacter></ns2:displayCharacter><ns2:description>106</ns2:description><ns2:value>106.0</ns2:value></ns2:annotationElement><ns2:annotationElement position="587" colour="-10724260"><ns2:displayCharacter></ns2:displayCharacter><ns2:description>50</ns2:description><ns2:value>50.0</ns2:value></ns2:annotationElement><ns2:annotationElement position="588" colour="-10724260"><ns2:displayCharacter></ns2:displayCharacter><ns2:description>51</ns2:description><ns2:value>51.0</ns2:value></ns2:annotationElement><ns2:annotationElement position="589" colour="-8421505"><ns2:displayCharacter></ns2:displayCharacter><ns2:description>113</ns2:description><ns2:value>113.0</ns2:value></ns2:annotationElement><ns2:annotationElement position="590" colour="-8421505"><ns2:displayCharacter></ns2:displayCharacter><ns2:description>113</ns2:description><ns2:value>113.0</ns2:value></ns2:annotationElement><ns2:annotationElement position="591" colour="-8421505"><ns2:displayCharacter></ns2:displayCharacter><ns2:description>113</ns2:description><ns2:value>113.0</ns2:value></ns2:annotationElement><ns2:annotationElement position="592" colour="-8421505"><ns2:displayCharacter></ns2:displayCharacter><ns2:description>113</ns2:description><ns2:value>113.0</ns2:value></ns2:annotationElement><ns2:annotationElement position="593" colour="-8882056"><ns2:displayCharacter></ns2:displayCharacter><ns2:description>100</ns2:description><ns2:value>100.0</ns2:value></ns2:annotationElement><ns2:annotationElement position="594" colour="-4671304"><ns2:displayCharacter></ns2:displayCharacter><ns2:description>214</ns2:description><ns2:value>214.0</ns2:value></ns2:annotationElement><ns2:annotationElement position="595" colour="-4671304"><ns2:displayCharacter></ns2:displayCharacter><ns2:description>214</ns2:description><ns2:value>214.0</ns2:value></ns2:annotationElement><ns2:annotationElement position="596" colour="-4276546"><ns2:displayCharacter></ns2:displayCharacter><ns2:description>226</ns2:description><ns2:value>226.0</ns2:value></ns2:annotationElement><ns2:annotationElement position="597" colour="-4276546"><ns2:displayCharacter></ns2:displayCharacter><ns2:description>226</ns2:description><ns2:value>226.0</ns2:value></ns2:annotationElement><ns2:annotationElement position="598" colour="-4276546"><ns2:displayCharacter></ns2:displayCharacter><ns2:description>226</ns2:description><ns2:value>226.0</ns2:value></ns2:annotationElement><ns2:annotationElement position="599" colour="-4276546"><ns2:displayCharacter></ns2:displayCharacter><ns2:description>226</ns2:description><ns2:value>226.0</ns2:value></ns2:annotationElement><ns2:annotationElement position="600" colour="-4276546"><ns2:displayCharacter></ns2:displayCharacter><ns2:description>226</ns2:description><ns2:value>226.0</ns2:value></ns2:annotationElement><ns2:annotationElement position="601" colour="-4079167"><ns2:displayCharacter></ns2:displayCharacter><ns2:description>230</ns2:description><ns2:value>230.0</ns2:value></ns2:annotationElement><ns2:annotationElement position="602" colour="-4079167"><ns2:displayCharacter></ns2:displayCharacter><ns2:description>230</ns2:description><ns2:value>230.0</ns2:value></ns2:annotationElement><ns2:annotationElement position="603" colour="-4276546"><ns2:displayCharacter></ns2:displayCharacter><ns2:description>225</ns2:description><ns2:value>225.0</ns2:value></ns2:annotationElement><ns2:annotationElement position="604" colour="-4276546"><ns2:displayCharacter></ns2:displayCharacter><ns2:description>226</ns2:description><ns2:value>226.0</ns2:value></ns2:annotationElement><ns2:annotationElement position="605" colour="-6381922"><ns2:displayCharacter></ns2:displayCharacter><ns2:description>168</ns2:description><ns2:value>168.0</ns2:value></ns2:annotationElement><ns2:annotationElement position="606" colour="-4934476"><ns2:displayCharacter></ns2:displayCharacter><ns2:description>208</ns2:description><ns2:value>208.0</ns2:value></ns2:annotationElement><ns2:annotationElement position="607" colour="-5066062"><ns2:displayCharacter></ns2:displayCharacter><ns2:description>203</ns2:description><ns2:value>203.0</ns2:value></ns2:annotationElement><ns2:annotationElement position="608" colour="-4473925"><ns2:displayCharacter></ns2:displayCharacter><ns2:description>220</ns2:description><ns2:value>220.0</ns2:value></ns2:annotationElement><ns2:annotationElement position="609" colour="-4473925"><ns2:displayCharacter></ns2:displayCharacter><ns2:description>220</ns2:description><ns2:value>220.0</ns2:value></ns2:annotationElement><ns2:annotationElement position="610" colour="-4276546"><ns2:displayCharacter></ns2:displayCharacter><ns2:description>225</ns2:description><ns2:value>225.0</ns2:value></ns2:annotationElement><ns2:annotationElement position="611" colour="-6381922"><ns2:displayCharacter></ns2:displayCharacter><ns2:description>169</ns2:description><ns2:value>169.0</ns2:value></ns2:annotationElement><ns2:annotationElement position="612" colour="-6381922"><ns2:displayCharacter></ns2:displayCharacter><ns2:description>169</ns2:description><ns2:value>169.0</ns2:value></ns2:annotationElement><ns2:annotationElement position="613" colour="-6381922"><ns2:displayCharacter></ns2:displayCharacter><ns2:description>169</ns2:description><ns2:value>169.0</ns2:value></ns2:annotationElement><ns2:annotationElement position="614" colour="-6381922"><ns2:displayCharacter></ns2:displayCharacter><ns2:description>169</ns2:description><ns2:value>169.0</ns2:value></ns2:annotationElement><ns2:annotationElement position="615" colour="-6381922"><ns2:displayCharacter></ns2:displayCharacter><ns2:description>169</ns2:description><ns2:value>169.0</ns2:value></ns2:annotationElement><ns2:annotationElement position="616" colour="-6381922"><ns2:displayCharacter></ns2:displayCharacter><ns2:description>169</ns2:description><ns2:value>169.0</ns2:value></ns2:annotationElement><ns2:annotationElement position="617" colour="-6381922"><ns2:displayCharacter></ns2:displayCharacter><ns2:description>169</ns2:description><ns2:value>169.0</ns2:value></ns2:annotationElement><ns2:annotationElement position="618" colour="-6381922"><ns2:displayCharacter></ns2:displayCharacter><ns2:description>169</ns2:description><ns2:value>169.0</ns2:value></ns2:annotationElement><ns2:annotationElement position="619" colour="-6381922"><ns2:displayCharacter></ns2:displayCharacter><ns2:description>169</ns2:description><ns2:value>169.0</ns2:value></ns2:annotationElement><ns2:annotationElement position="620" colour="-6381922"><ns2:displayCharacter></ns2:displayCharacter><ns2:description>169</ns2:description><ns2:value>169.0</ns2:value></ns2:annotationElement><ns2:annotationElement position="621" colour="-6381922"><ns2:displayCharacter></ns2:displayCharacter><ns2:description>169</ns2:description><ns2:value>169.0</ns2:value></ns2:annotationElement><ns2:annotationElement position="622" colour="-6381922"><ns2:displayCharacter></ns2:displayCharacter><ns2:description>169</ns2:description><ns2:value>169.0</ns2:value></ns2:annotationElement><ns2:annotationElement position="623" colour="-6381922"><ns2:displayCharacter></ns2:displayCharacter><ns2:description>168</ns2:description><ns2:value>168.0</ns2:value></ns2:annotationElement><ns2:annotationElement position="624" colour="-6381922"><ns2:displayCharacter></ns2:displayCharacter><ns2:description>169</ns2:description><ns2:value>169.0</ns2:value></ns2:annotationElement><ns2:annotationElement position="625" colour="-9671572"><ns2:displayCharacter></ns2:displayCharacter><ns2:description>80</ns2:description><ns2:value>80.0</ns2:value></ns2:annotationElement><ns2:annotationElement position="626" colour="-6381922"><ns2:displayCharacter></ns2:displayCharacter><ns2:description>169</ns2:description><ns2:value>169.0</ns2:value></ns2:annotationElement><ns2:annotationElement position="627" colour="-6447715"><ns2:displayCharacter></ns2:displayCharacter><ns2:description>167</ns2:description><ns2:value>167.0</ns2:value></ns2:annotationElement><ns2:annotationElement position="628" colour="-6381922"><ns2:displayCharacter></ns2:displayCharacter><ns2:description>169</ns2:description><ns2:value>169.0</ns2:value></ns2:annotationElement><ns2:annotationElement position="629" colour="-6381922"><ns2:displayCharacter></ns2:displayCharacter><ns2:description>169</ns2:description><ns2:value>169.0</ns2:value></ns2:annotationElement><ns2:annotationElement position="630" colour="-6381922"><ns2:displayCharacter></ns2:displayCharacter><ns2:description>169</ns2:description><ns2:value>169.0</ns2:value></ns2:annotationElement><ns2:annotationElement position="631" colour="-6381922"><ns2:displayCharacter></ns2:displayCharacter><ns2:description>168</ns2:description><ns2:value>168.0</ns2:value></ns2:annotationElement><ns2:annotationElement position="632" colour="-6381922"><ns2:displayCharacter></ns2:displayCharacter><ns2:description>168</ns2:description><ns2:value>168.0</ns2:value></ns2:annotationElement><ns2:annotationElement position="633" colour="-8553091"><ns2:displayCharacter></ns2:displayCharacter><ns2:description>109</ns2:description><ns2:value>109.0</ns2:value></ns2:annotationElement><ns2:annotationElement position="634" colour="-8224126"><ns2:displayCharacter></ns2:displayCharacter><ns2:description>118</ns2:description><ns2:value>118.0</ns2:value></ns2:annotationElement><ns2:annotationElement position="635" colour="-8224126"><ns2:displayCharacter></ns2:displayCharacter><ns2:description>118</ns2:description><ns2:value>118.0</ns2:value></ns2:annotationElement><ns2:annotationElement position="636" colour="-6381922"><ns2:displayCharacter></ns2:displayCharacter><ns2:description>168</ns2:description><ns2:value>168.0</ns2:value></ns2:annotationElement><ns2:annotationElement position="637" colour="-6381922"><ns2:displayCharacter></ns2:displayCharacter><ns2:description>168</ns2:description><ns2:value>168.0</ns2:value></ns2:annotationElement><ns2:annotationElement position="638" colour="-6381922"><ns2:displayCharacter></ns2:displayCharacter><ns2:description>168</ns2:description><ns2:value>168.0</ns2:value></ns2:annotationElement><ns2:annotationElement position="639" colour="-6381922"><ns2:displayCharacter></ns2:displayCharacter><ns2:description>168</ns2:description><ns2:value>168.0</ns2:value></ns2:annotationElement><ns2:annotationElement position="640" colour="-6381922"><ns2:displayCharacter></ns2:displayCharacter><ns2:description>168</ns2:description><ns2:value>168.0</ns2:value></ns2:annotationElement><ns2:annotationElement position="641" colour="-6381922"><ns2:displayCharacter></ns2:displayCharacter><ns2:description>169</ns2:description><ns2:value>169.0</ns2:value></ns2:annotationElement><ns2:annotationElement position="642" colour="-6381922"><ns2:displayCharacter></ns2:displayCharacter><ns2:description>169</ns2:description><ns2:value>169.0</ns2:value></ns2:annotationElement><ns2:annotationElement position="643" colour="-6381922"><ns2:displayCharacter></ns2:displayCharacter><ns2:description>169</ns2:description><ns2:value>169.0</ns2:value></ns2:annotationElement><ns2:annotationElement position="644" colour="-10395295"><ns2:displayCharacter></ns2:displayCharacter><ns2:description>59</ns2:description><ns2:value>59.0</ns2:value></ns2:annotationElement><ns2:annotationElement position="645" colour="-6381922"><ns2:displayCharacter></ns2:displayCharacter><ns2:description>169</ns2:description><ns2:value>169.0</ns2:value></ns2:annotationElement><ns2:annotationElement position="646" colour="-5658199"><ns2:displayCharacter></ns2:displayCharacter><ns2:description>187</ns2:description><ns2:value>187.0</ns2:value></ns2:annotationElement><ns2:annotationElement position="647" colour="-8618884"><ns2:displayCharacter></ns2:displayCharacter><ns2:description>107</ns2:description><ns2:value>107.0</ns2:value></ns2:annotationElement><ns2:annotationElement position="648" colour="-5526613"><ns2:displayCharacter></ns2:displayCharacter><ns2:description>191</ns2:description><ns2:value>191.0</ns2:value></ns2:annotationElement><ns2:annotationElement position="649" colour="-5526613"><ns2:displayCharacter></ns2:displayCharacter><ns2:description>192</ns2:description><ns2:value>192.0</ns2:value></ns2:annotationElement><ns2:annotationElement position="650" colour="-5526613"><ns2:displayCharacter></ns2:displayCharacter><ns2:description>192</ns2:description><ns2:value>192.0</ns2:value></ns2:annotationElement><ns2:annotationElement position="651" colour="-5000269"><ns2:displayCharacter></ns2:displayCharacter><ns2:description>206</ns2:description><ns2:value>206.0</ns2:value></ns2:annotationElement><ns2:annotationElement position="652" colour="-5066062"><ns2:displayCharacter></ns2:displayCharacter><ns2:description>204</ns2:description><ns2:value>204.0</ns2:value></ns2:annotationElement><ns2:annotationElement position="653" colour="-5066062"><ns2:displayCharacter></ns2:displayCharacter><ns2:description>204</ns2:description><ns2:value>204.0</ns2:value></ns2:annotationElement><ns2:annotationElement position="654" colour="-4210753"><ns2:displayCharacter></ns2:displayCharacter><ns2:description>227</ns2:description><ns2:value>227.0</ns2:value></ns2:annotationElement><ns2:annotationElement position="655" colour="-4210753"><ns2:displayCharacter></ns2:displayCharacter><ns2:description>227</ns2:description><ns2:value>227.0</ns2:value></ns2:annotationElement><ns2:annotationElement position="656" colour="-4210753"><ns2:displayCharacter></ns2:displayCharacter><ns2:description>227</ns2:description><ns2:value>227.0</ns2:value></ns2:annotationElement><ns2:annotationElement position="657" colour="-4079167"><ns2:displayCharacter></ns2:displayCharacter><ns2:description>230</ns2:description><ns2:value>230.0</ns2:value></ns2:annotationElement><ns2:annotationElement position="658" colour="-4079167"><ns2:displayCharacter></ns2:displayCharacter><ns2:description>230</ns2:description><ns2:value>230.0</ns2:value></ns2:annotationElement><ns2:annotationElement position="659" colour="-4144960"><ns2:displayCharacter></ns2:displayCharacter><ns2:description>228</ns2:description><ns2:value>228.0</ns2:value></ns2:annotationElement><ns2:annotationElement position="660" colour="-4144960"><ns2:displayCharacter></ns2:displayCharacter><ns2:description>228</ns2:description><ns2:value>228.0</ns2:value></ns2:annotationElement><ns2:annotationElement position="661" colour="-4144960"><ns2:displayCharacter></ns2:displayCharacter><ns2:description>229</ns2:description><ns2:value>229.0</ns2:value></ns2:annotationElement><ns2:annotationElement position="662" colour="-4144960"><ns2:displayCharacter></ns2:displayCharacter><ns2:description>229</ns2:description><ns2:value>229.0</ns2:value></ns2:annotationElement><ns2:annotationElement position="663" colour="-4934476"><ns2:displayCharacter></ns2:displayCharacter><ns2:description>207</ns2:description><ns2:value>207.0</ns2:value></ns2:annotationElement><ns2:annotationElement position="664" colour="-4934476"><ns2:displayCharacter></ns2:displayCharacter><ns2:description>207</ns2:description><ns2:value>207.0</ns2:value></ns2:annotationElement><ns2:annotationElement position="665" colour="-4934476"><ns2:displayCharacter></ns2:displayCharacter><ns2:description>207</ns2:description><ns2:value>207.0</ns2:value></ns2:annotationElement><ns2:annotationElement position="666" colour="-4934476"><ns2:displayCharacter></ns2:displayCharacter><ns2:description>207</ns2:description><ns2:value>207.0</ns2:value></ns2:annotationElement><ns2:annotationElement position="667" colour="-4144960"><ns2:displayCharacter></ns2:displayCharacter><ns2:description>228</ns2:description><ns2:value>228.0</ns2:value></ns2:annotationElement><ns2:annotationElement position="668" colour="-4144960"><ns2:displayCharacter></ns2:displayCharacter><ns2:description>228</ns2:description><ns2:value>228.0</ns2:value></ns2:annotationElement><ns2:annotationElement position="669" colour="-4144960"><ns2:displayCharacter></ns2:displayCharacter><ns2:description>228</ns2:description><ns2:value>228.0</ns2:value></ns2:annotationElement><ns2:annotationElement position="670" colour="-4144960"><ns2:displayCharacter></ns2:displayCharacter><ns2:description>228</ns2:description><ns2:value>228.0</ns2:value></ns2:annotationElement><ns2:annotationElement position="671" colour="-4144960"><ns2:displayCharacter></ns2:displayCharacter><ns2:description>228</ns2:description><ns2:value>228.0</ns2:value></ns2:annotationElement><ns2:annotationElement position="672" colour="-4144960"><ns2:displayCharacter></ns2:displayCharacter><ns2:description>228</ns2:description><ns2:value>228.0</ns2:value></ns2:annotationElement><ns2:annotationElement position="673" colour="-4144960"><ns2:displayCharacter></ns2:displayCharacter><ns2:description>228</ns2:description><ns2:value>228.0</ns2:value></ns2:annotationElement><ns2:annotationElement position="674" colour="-4144960"><ns2:displayCharacter></ns2:displayCharacter><ns2:description>228</ns2:description><ns2:value>228.0</ns2:value></ns2:annotationElement><ns2:annotationElement position="675" colour="-4144960"><ns2:displayCharacter></ns2:displayCharacter><ns2:description>228</ns2:description><ns2:value>228.0</ns2:value></ns2:annotationElement><ns2:annotationElement position="676" colour="-4144960"><ns2:displayCharacter></ns2:displayCharacter><ns2:description>228</ns2:description><ns2:value>228.0</ns2:value></ns2:annotationElement><ns2:annotationElement position="677" colour="-4210753"><ns2:displayCharacter></ns2:displayCharacter><ns2:description>227</ns2:description><ns2:value>227.0</ns2:value></ns2:annotationElement><ns2:annotationElement position="678" colour="-4210753"><ns2:displayCharacter></ns2:displayCharacter><ns2:description>227</ns2:description><ns2:value>227.0</ns2:value></ns2:annotationElement><ns2:annotationElement position="679" colour="-4210753"><ns2:displayCharacter></ns2:displayCharacter><ns2:description>227</ns2:description><ns2:value>227.0</ns2:value></ns2:annotationElement><ns2:annotationElement position="680" colour="-4276546"><ns2:displayCharacter></ns2:displayCharacter><ns2:description>226</ns2:description><ns2:value>226.0</ns2:value></ns2:annotationElement><ns2:annotationElement position="681" colour="-4144960"><ns2:displayCharacter></ns2:displayCharacter><ns2:description>228</ns2:description><ns2:value>228.0</ns2:value></ns2:annotationElement><ns2:annotationElement position="682" colour="-4144960"><ns2:displayCharacter></ns2:displayCharacter><ns2:description>228</ns2:description><ns2:value>228.0</ns2:value></ns2:annotationElement><ns2:annotationElement position="683" colour="-4144960"><ns2:displayCharacter></ns2:displayCharacter><ns2:description>228</ns2:description><ns2:value>228.0</ns2:value></ns2:annotationElement><ns2:annotationElement position="684" colour="-4144960"><ns2:displayCharacter></ns2:displayCharacter><ns2:description>228</ns2:description><ns2:value>228.0</ns2:value></ns2:annotationElement><ns2:annotationElement position="685" colour="-4144960"><ns2:displayCharacter></ns2:displayCharacter><ns2:description>228</ns2:description><ns2:value>228.0</ns2:value></ns2:annotationElement><ns2:annotationElement position="686" colour="-4144960"><ns2:displayCharacter></ns2:displayCharacter><ns2:description>228</ns2:description><ns2:value>228.0</ns2:value></ns2:annotationElement><ns2:annotationElement position="687" colour="-4342339"><ns2:displayCharacter></ns2:displayCharacter><ns2:description>224</ns2:description><ns2:value>224.0</ns2:value></ns2:annotationElement><ns2:annotationElement position="688" colour="-5855578"><ns2:displayCharacter></ns2:displayCharacter><ns2:description>182</ns2:description><ns2:value>182.0</ns2:value></ns2:annotationElement><ns2:annotationElement position="689" colour="-5855578"><ns2:displayCharacter></ns2:displayCharacter><ns2:description>182</ns2:description><ns2:value>182.0</ns2:value></ns2:annotationElement><ns2:annotationElement position="690" colour="-5855578"><ns2:displayCharacter></ns2:displayCharacter><ns2:description>182</ns2:description><ns2:value>182.0</ns2:value></ns2:annotationElement><ns2:annotationElement position="691" colour="-5855578"><ns2:displayCharacter></ns2:displayCharacter><ns2:description>182</ns2:description><ns2:value>182.0</ns2:value></ns2:annotationElement><ns2:annotationElement position="692" colour="-5855578"><ns2:displayCharacter></ns2:displayCharacter><ns2:description>182</ns2:description><ns2:value>182.0</ns2:value></ns2:annotationElement><ns2:annotationElement position="693" colour="-6316129"><ns2:displayCharacter></ns2:displayCharacter><ns2:description>170</ns2:description><ns2:value>170.0</ns2:value></ns2:annotationElement><ns2:annotationElement position="694" colour="-6316129"><ns2:displayCharacter></ns2:displayCharacter><ns2:description>170</ns2:description><ns2:value>170.0</ns2:value></ns2:annotationElement><ns2:annotationElement position="695" colour="-8224126"><ns2:displayCharacter></ns2:displayCharacter><ns2:description>119</ns2:description><ns2:value>119.0</ns2:value></ns2:annotationElement><ns2:annotationElement position="696" colour="-8224126"><ns2:displayCharacter></ns2:displayCharacter><ns2:description>119</ns2:description><ns2:value>119.0</ns2:value></ns2:annotationElement><ns2:annotationElement position="697" colour="-7697782"><ns2:displayCharacter></ns2:displayCharacter><ns2:description>133</ns2:description><ns2:value>133.0</ns2:value></ns2:annotationElement><ns2:annotationElement position="698" colour="-7697782"><ns2:displayCharacter></ns2:displayCharacter><ns2:description>133</ns2:description><ns2:value>133.0</ns2:value></ns2:annotationElement><ns2:annotationElement position="699" colour="-4342339"><ns2:displayCharacter></ns2:displayCharacter><ns2:description>224</ns2:description><ns2:value>224.0</ns2:value></ns2:annotationElement><ns2:annotationElement position="700" colour="-4671304"><ns2:displayCharacter></ns2:displayCharacter><ns2:description>214</ns2:description><ns2:value>214.0</ns2:value></ns2:annotationElement><ns2:annotationElement position="701" colour="-4342339"><ns2:displayCharacter></ns2:displayCharacter><ns2:description>224</ns2:description><ns2:value>224.0</ns2:value></ns2:annotationElement><ns2:annotationElement position="702" colour="-4868683"><ns2:displayCharacter></ns2:displayCharacter><ns2:description>210</ns2:description><ns2:value>210.0</ns2:value></ns2:annotationElement><ns2:annotationElement position="703" colour="-4802890"><ns2:displayCharacter></ns2:displayCharacter><ns2:description>211</ns2:description><ns2:value>211.0</ns2:value></ns2:annotationElement><ns2:annotationElement position="704" colour="-4802890"><ns2:displayCharacter></ns2:displayCharacter><ns2:description>211</ns2:description><ns2:value>211.0</ns2:value></ns2:annotationElement><ns2:annotationElement position="705" colour="-4868683"><ns2:displayCharacter></ns2:displayCharacter><ns2:description>210</ns2:description><ns2:value>210.0</ns2:value></ns2:annotationElement><ns2:annotationElement position="706" colour="-4737097"><ns2:displayCharacter></ns2:displayCharacter><ns2:description>213</ns2:description><ns2:value>213.0</ns2:value></ns2:annotationElement><ns2:annotationElement position="707" colour="-4408132"><ns2:displayCharacter></ns2:displayCharacter><ns2:description>222</ns2:description><ns2:value>222.0</ns2:value></ns2:annotationElement><ns2:annotationElement position="708" colour="-4671304"><ns2:displayCharacter></ns2:displayCharacter><ns2:description>214</ns2:description><ns2:value>214.0</ns2:value></ns2:annotationElement><ns2:annotationElement position="709" colour="-4539718"><ns2:displayCharacter></ns2:displayCharacter><ns2:description>218</ns2:description><ns2:value>218.0</ns2:value></ns2:annotationElement><ns2:annotationElement position="710" colour="-10395295"><ns2:displayCharacter></ns2:displayCharacter><ns2:description>60</ns2:description><ns2:value>60.0</ns2:value></ns2:annotationElement><ns2:annotationElement position="711" colour="-10790053"><ns2:displayCharacter></ns2:displayCharacter><ns2:description>49</ns2:description><ns2:value>49.0</ns2:value></ns2:annotationElement><ns2:annotationElement position="712" colour="-11184811"><ns2:displayCharacter></ns2:displayCharacter><ns2:description>38</ns2:description><ns2:value>38.0</ns2:value></ns2:annotationElement><ns2:annotationElement position="713" colour="-11184811"><ns2:displayCharacter></ns2:displayCharacter><ns2:description>38</ns2:description><ns2:value>38.0</ns2:value></ns2:annotationElement><ns2:annotationElement position="714" colour="-5921371"><ns2:displayCharacter></ns2:displayCharacter><ns2:description>180</ns2:description><ns2:value>180.0</ns2:value></ns2:annotationElement><ns2:annotationElement position="715" colour="-6052957"><ns2:displayCharacter></ns2:displayCharacter><ns2:description>178</ns2:description><ns2:value>178.0</ns2:value></ns2:annotationElement><ns2:annotationElement position="716" colour="-5921371"><ns2:displayCharacter></ns2:displayCharacter><ns2:description>181</ns2:description><ns2:value>181.0</ns2:value></ns2:annotationElement><ns2:annotationElement position="717" colour="-4868683"><ns2:displayCharacter></ns2:displayCharacter><ns2:description>209</ns2:description><ns2:value>209.0</ns2:value></ns2:annotationElement><ns2:annotationElement position="718" colour="-4342339"><ns2:displayCharacter></ns2:displayCharacter><ns2:description>224</ns2:description><ns2:value>224.0</ns2:value></ns2:annotationElement><ns2:annotationElement position="719" colour="-4342339"><ns2:displayCharacter></ns2:displayCharacter><ns2:description>224</ns2:description><ns2:value>224.0</ns2:value></ns2:annotationElement><ns2:annotationElement position="720" colour="-4342339"><ns2:displayCharacter></ns2:displayCharacter><ns2:description>224</ns2:description><ns2:value>224.0</ns2:value></ns2:annotationElement><ns2:annotationElement position="721" colour="-4342339"><ns2:displayCharacter></ns2:displayCharacter><ns2:description>224</ns2:description><ns2:value>224.0</ns2:value></ns2:annotationElement><ns2:annotationElement position="722" colour="-4342339"><ns2:displayCharacter></ns2:displayCharacter><ns2:description>224</ns2:description><ns2:value>224.0</ns2:value></ns2:annotationElement><ns2:annotationElement position="723" colour="-4342339"><ns2:displayCharacter></ns2:displayCharacter><ns2:description>224</ns2:description><ns2:value>224.0</ns2:value></ns2:annotationElement><ns2:annotationElement position="724" colour="-4342339"><ns2:displayCharacter></ns2:displayCharacter><ns2:description>223</ns2:description><ns2:value>223.0</ns2:value></ns2:annotationElement><ns2:annotationElement position="725" colour="-4934476"><ns2:displayCharacter></ns2:displayCharacter><ns2:description>207</ns2:description><ns2:value>207.0</ns2:value></ns2:annotationElement><ns2:annotationElement position="726" colour="-4408132"><ns2:displayCharacter></ns2:displayCharacter><ns2:description>222</ns2:description><ns2:value>222.0</ns2:value></ns2:annotationElement><ns2:annotationElement position="727" colour="-4342339"><ns2:displayCharacter></ns2:displayCharacter><ns2:description>224</ns2:description><ns2:value>224.0</ns2:value></ns2:annotationElement><ns2:annotationElement position="728" colour="-4342339"><ns2:displayCharacter></ns2:displayCharacter><ns2:description>224</ns2:description><ns2:value>224.0</ns2:value></ns2:annotationElement><ns2:annotationElement position="729" colour="-4342339"><ns2:displayCharacter></ns2:displayCharacter><ns2:description>224</ns2:description><ns2:value>224.0</ns2:value></ns2:annotationElement><ns2:annotationElement position="730" colour="-4342339"><ns2:displayCharacter></ns2:displayCharacter><ns2:description>224</ns2:description><ns2:value>224.0</ns2:value></ns2:annotationElement><ns2:annotationElement position="731" colour="-4342339"><ns2:displayCharacter></ns2:displayCharacter><ns2:description>224</ns2:description><ns2:value>224.0</ns2:value></ns2:annotationElement><ns2:annotationElement position="732" colour="-4342339"><ns2:displayCharacter></ns2:displayCharacter><ns2:description>224</ns2:description><ns2:value>224.0</ns2:value></ns2:annotationElement><ns2:annotationElement position="733" colour="-4342339"><ns2:displayCharacter></ns2:displayCharacter><ns2:description>224</ns2:description><ns2:value>224.0</ns2:value></ns2:annotationElement><ns2:annotationElement position="734" colour="-4342339"><ns2:displayCharacter></ns2:displayCharacter><ns2:description>224</ns2:description><ns2:value>224.0</ns2:value></ns2:annotationElement><ns2:annotationElement position="735" colour="-4342339"><ns2:displayCharacter></ns2:displayCharacter><ns2:description>224</ns2:description><ns2:value>224.0</ns2:value></ns2:annotationElement><ns2:annotationElement position="736" colour="-4342339"><ns2:displayCharacter></ns2:displayCharacter><ns2:description>224</ns2:description><ns2:value>224.0</ns2:value></ns2:annotationElement><ns2:annotationElement position="737" colour="-4342339"><ns2:displayCharacter></ns2:displayCharacter><ns2:description>224</ns2:description><ns2:value>224.0</ns2:value></ns2:annotationElement><ns2:annotationElement position="738" colour="-4342339"><ns2:displayCharacter></ns2:displayCharacter><ns2:description>224</ns2:description><ns2:value>224.0</ns2:value></ns2:annotationElement><ns2:annotationElement position="739" colour="-4342339"><ns2:displayCharacter></ns2:displayCharacter><ns2:description>224</ns2:description><ns2:value>224.0</ns2:value></ns2:annotationElement><ns2:annotationElement position="740" colour="-4342339"><ns2:displayCharacter></ns2:displayCharacter><ns2:description>224</ns2:description><ns2:value>224.0</ns2:value></ns2:annotationElement><ns2:annotationElement position="741" colour="-6579301"><ns2:displayCharacter></ns2:displayCharacter><ns2:description>163</ns2:description><ns2:value>163.0</ns2:value></ns2:annotationElement><ns2:annotationElement position="742" colour="-6579301"><ns2:displayCharacter></ns2:displayCharacter><ns2:description>163</ns2:description><ns2:value>163.0</ns2:value></ns2:annotationElement><ns2:annotationElement position="743" colour="-6579301"><ns2:displayCharacter></ns2:displayCharacter><ns2:description>163</ns2:description><ns2:value>163.0</ns2:value></ns2:annotationElement><ns2:annotationElement position="744" colour="-6579301"><ns2:displayCharacter></ns2:displayCharacter><ns2:description>163</ns2:description><ns2:value>163.0</ns2:value></ns2:annotationElement><ns2:annotationElement position="745" colour="-6579301"><ns2:displayCharacter></ns2:displayCharacter><ns2:description>163</ns2:description><ns2:value>163.0</ns2:value></ns2:annotationElement><ns2:annotationElement position="746" colour="-6645094"><ns2:displayCharacter></ns2:displayCharacter><ns2:description>161</ns2:description><ns2:value>161.0</ns2:value></ns2:annotationElement><ns2:annotationElement position="747" colour="-7303024"><ns2:displayCharacter></ns2:displayCharacter><ns2:description>143</ns2:description><ns2:value>143.0</ns2:value></ns2:annotationElement><ns2:annotationElement position="748" colour="-7303024"><ns2:displayCharacter></ns2:displayCharacter><ns2:description>143</ns2:description><ns2:value>143.0</ns2:value></ns2:annotationElement><ns2:annotationElement position="749" colour="-7303024"><ns2:displayCharacter></ns2:displayCharacter><ns2:description>143</ns2:description><ns2:value>143.0</ns2:value></ns2:annotationElement><ns2:annotationElement position="750" colour="-7303024"><ns2:displayCharacter></ns2:displayCharacter><ns2:description>143</ns2:description><ns2:value>143.0</ns2:value></ns2:annotationElement><ns2:annotationElement position="751" colour="-7303024"><ns2:displayCharacter></ns2:displayCharacter><ns2:description>143</ns2:description><ns2:value>143.0</ns2:value></ns2:annotationElement><ns2:annotationElement position="752" colour="-7303024"><ns2:displayCharacter></ns2:displayCharacter><ns2:description>143</ns2:description><ns2:value>143.0</ns2:value></ns2:annotationElement><ns2:annotationElement position="753" colour="-10395295"><ns2:displayCharacter></ns2:displayCharacter><ns2:description>60</ns2:description><ns2:value>60.0</ns2:value></ns2:annotationElement><ns2:annotationElement position="754" colour="-8224126"><ns2:displayCharacter></ns2:displayCharacter><ns2:description>118</ns2:description><ns2:value>118.0</ns2:value></ns2:annotationElement><ns2:annotationElement position="755" colour="-7303024"><ns2:displayCharacter></ns2:displayCharacter><ns2:description>143</ns2:description><ns2:value>143.0</ns2:value></ns2:annotationElement><ns2:annotationElement position="756" colour="-7434610"><ns2:displayCharacter></ns2:displayCharacter><ns2:description>139</ns2:description><ns2:value>139.0</ns2:value></ns2:annotationElement><ns2:annotationElement position="757" colour="-7303024"><ns2:displayCharacter></ns2:displayCharacter><ns2:description>143</ns2:description><ns2:value>143.0</ns2:value></ns2:annotationElement><ns2:annotationElement position="758" colour="-7303024"><ns2:displayCharacter></ns2:displayCharacter><ns2:description>143</ns2:description><ns2:value>143.0</ns2:value></ns2:annotationElement><ns2:annotationElement position="759" colour="-7303024"><ns2:displayCharacter></ns2:displayCharacter><ns2:description>143</ns2:description><ns2:value>143.0</ns2:value></ns2:annotationElement><ns2:annotationElement position="760" colour="-7303024"><ns2:displayCharacter></ns2:displayCharacter><ns2:description>143</ns2:description><ns2:value>143.0</ns2:value></ns2:annotationElement><ns2:annotationElement position="761" colour="-7303024"><ns2:displayCharacter></ns2:displayCharacter><ns2:description>143</ns2:description><ns2:value>143.0</ns2:value></ns2:annotationElement><ns2:annotationElement position="762" colour="-8224126"><ns2:displayCharacter></ns2:displayCharacter><ns2:description>119</ns2:description><ns2:value>119.0</ns2:value></ns2:annotationElement><ns2:annotationElement position="763" colour="-8355712"><ns2:displayCharacter></ns2:displayCharacter><ns2:description>115</ns2:description><ns2:value>115.0</ns2:value></ns2:annotationElement><ns2:annotationElement position="764" colour="-9211021"><ns2:displayCharacter></ns2:displayCharacter><ns2:description>91</ns2:description><ns2:value>91.0</ns2:value></ns2:annotationElement><ns2:annotationElement position="765" colour="-9211021"><ns2:displayCharacter></ns2:displayCharacter><ns2:description>91</ns2:description><ns2:value>91.0</ns2:value></ns2:annotationElement><ns2:annotationElement position="766" colour="-12303292"><ns2:displayCharacter></ns2:displayCharacter><ns2:description>8</ns2:description><ns2:value>8.0</ns2:value></ns2:annotationElement><ns2:annotationElement position="767" colour="-12237499"><ns2:displayCharacter></ns2:displayCharacter><ns2:description>10</ns2:description><ns2:value>10.0</ns2:value></ns2:annotationElement><ns2:annotationElement position="768" colour="-10000537"><ns2:displayCharacter></ns2:displayCharacter><ns2:description>71</ns2:description><ns2:value>71.0</ns2:value></ns2:annotationElement><ns2:annotationElement position="769" colour="-10000537"><ns2:displayCharacter></ns2:displayCharacter><ns2:description>71</ns2:description><ns2:value>71.0</ns2:value></ns2:annotationElement><ns2:annotationElement position="770" colour="-10000537"><ns2:displayCharacter></ns2:displayCharacter><ns2:description>71</ns2:description><ns2:value>71.0</ns2:value></ns2:annotationElement><ns2:annotationElement position="771" colour="-10000537"><ns2:displayCharacter></ns2:displayCharacter><ns2:description>71</ns2:description><ns2:value>71.0</ns2:value></ns2:annotationElement><ns2:annotationElement position="772" colour="-10000537"><ns2:displayCharacter></ns2:displayCharacter><ns2:description>71</ns2:description><ns2:value>71.0</ns2:value></ns2:annotationElement><ns2:annotationElement position="773" colour="-10000537"><ns2:displayCharacter></ns2:displayCharacter><ns2:description>71</ns2:description><ns2:value>71.0</ns2:value></ns2:annotationElement><ns2:annotationElement position="774" colour="-10066330"><ns2:displayCharacter></ns2:displayCharacter><ns2:description>69</ns2:description><ns2:value>69.0</ns2:value></ns2:annotationElement><ns2:annotationElement position="775" colour="-10066330"><ns2:displayCharacter></ns2:displayCharacter><ns2:description>69</ns2:description><ns2:value>69.0</ns2:value></ns2:annotationElement><ns2:annotationElement position="776" colour="-10066330"><ns2:displayCharacter></ns2:displayCharacter><ns2:description>69</ns2:description><ns2:value>69.0</ns2:value></ns2:annotationElement><ns2:annotationElement position="777" colour="-10066330"><ns2:displayCharacter></ns2:displayCharacter><ns2:description>69</ns2:description><ns2:value>69.0</ns2:value></ns2:annotationElement><ns2:annotationElement position="778" colour="-10066330"><ns2:displayCharacter></ns2:displayCharacter><ns2:description>69</ns2:description><ns2:value>69.0</ns2:value></ns2:annotationElement><ns2:annotationElement position="779" colour="-10066330"><ns2:displayCharacter></ns2:displayCharacter><ns2:description>68</ns2:description><ns2:value>68.0</ns2:value></ns2:annotationElement><ns2:annotationElement position="780" colour="-10132123"><ns2:displayCharacter></ns2:displayCharacter><ns2:description>67</ns2:description><ns2:value>67.0</ns2:value></ns2:annotationElement><ns2:annotationElement position="781" colour="-10066330"><ns2:displayCharacter></ns2:displayCharacter><ns2:description>68</ns2:description><ns2:value>68.0</ns2:value></ns2:annotationElement><ns2:annotationElement position="782" colour="-10066330"><ns2:displayCharacter></ns2:displayCharacter><ns2:description>68</ns2:description><ns2:value>68.0</ns2:value></ns2:annotationElement><ns2:annotationElement position="783" colour="-10132123"><ns2:displayCharacter></ns2:displayCharacter><ns2:description>67</ns2:description><ns2:value>67.0</ns2:value></ns2:annotationElement><ns2:annotationElement position="784" colour="-10066330"><ns2:displayCharacter></ns2:displayCharacter><ns2:description>68</ns2:description><ns2:value>68.0</ns2:value></ns2:annotationElement><ns2:annotationElement position="785" colour="-10066330"><ns2:displayCharacter></ns2:displayCharacter><ns2:description>68</ns2:description><ns2:value>68.0</ns2:value></ns2:annotationElement><ns2:annotationElement position="786" colour="-10263709"><ns2:displayCharacter></ns2:displayCharacter><ns2:description>64</ns2:description><ns2:value>64.0</ns2:value></ns2:annotationElement><ns2:annotationElement position="787" colour="-10066330"><ns2:displayCharacter></ns2:displayCharacter><ns2:description>68</ns2:description><ns2:value>68.0</ns2:value></ns2:annotationElement><ns2:annotationElement position="788" colour="-10066330"><ns2:displayCharacter></ns2:displayCharacter><ns2:description>68</ns2:description><ns2:value>68.0</ns2:value></ns2:annotationElement><ns2:annotationElement position="789" colour="-10066330"><ns2:displayCharacter></ns2:displayCharacter><ns2:description>68</ns2:description><ns2:value>68.0</ns2:value></ns2:annotationElement><ns2:annotationElement position="790" colour="-10987432"><ns2:displayCharacter></ns2:displayCharacter><ns2:description>44</ns2:description><ns2:value>44.0</ns2:value></ns2:annotationElement><ns2:annotationElement position="791" colour="-10987432"><ns2:displayCharacter></ns2:displayCharacter><ns2:description>44</ns2:description><ns2:value>44.0</ns2:value></ns2:annotationElement><ns2:annotationElement position="792" colour="-10987432"><ns2:displayCharacter></ns2:displayCharacter><ns2:description>44</ns2:description><ns2:value>44.0</ns2:value></ns2:annotationElement><ns2:annotationElement position="793" colour="-10987432"><ns2:displayCharacter></ns2:displayCharacter><ns2:description>44</ns2:description><ns2:value>44.0</ns2:value></ns2:annotationElement><ns2:annotationElement position="794" colour="-10987432"><ns2:displayCharacter></ns2:displayCharacter><ns2:description>43</ns2:description><ns2:value>43.0</ns2:value></ns2:annotationElement><ns2:annotationElement position="795" colour="-8026747"><ns2:displayCharacter></ns2:displayCharacter><ns2:description>123</ns2:description><ns2:value>123.0</ns2:value></ns2:annotationElement><ns2:annotationElement position="796" colour="-7566196"><ns2:displayCharacter></ns2:displayCharacter><ns2:description>137</ns2:description><ns2:value>137.0</ns2:value></ns2:annotationElement><ns2:annotationElement position="797" colour="-5789785"><ns2:displayCharacter></ns2:displayCharacter><ns2:description>184</ns2:description><ns2:value>184.0</ns2:value></ns2:annotationElement><ns2:annotationElement position="798" colour="-5789785"><ns2:displayCharacter></ns2:displayCharacter><ns2:description>185</ns2:description><ns2:value>185.0</ns2:value></ns2:annotationElement><ns2:annotationElement position="799" colour="-5855578"><ns2:displayCharacter></ns2:displayCharacter><ns2:description>183</ns2:description><ns2:value>183.0</ns2:value></ns2:annotationElement><ns2:annotationElement position="800" colour="-7829368"><ns2:displayCharacter></ns2:displayCharacter><ns2:description>129</ns2:description><ns2:value>129.0</ns2:value></ns2:annotationElement><ns2:annotationElement position="801" colour="-8487298"><ns2:displayCharacter></ns2:displayCharacter><ns2:description>111</ns2:description><ns2:value>111.0</ns2:value></ns2:annotationElement><ns2:annotationElement position="802" colour="-6842473"><ns2:displayCharacter></ns2:displayCharacter><ns2:description>155</ns2:description><ns2:value>155.0</ns2:value></ns2:annotationElement><ns2:annotationElement position="803" colour="-6118750"><ns2:displayCharacter></ns2:displayCharacter><ns2:description>175</ns2:description><ns2:value>175.0</ns2:value></ns2:annotationElement><ns2:annotationElement position="804" colour="-5789785"><ns2:displayCharacter></ns2:displayCharacter><ns2:description>184</ns2:description><ns2:value>184.0</ns2:value></ns2:annotationElement><ns2:annotationElement position="805" colour="-5658199"><ns2:displayCharacter></ns2:displayCharacter><ns2:description>187</ns2:description><ns2:value>187.0</ns2:value></ns2:annotationElement><ns2:annotationElement position="806" colour="-5658199"><ns2:displayCharacter></ns2:displayCharacter><ns2:description>187</ns2:description><ns2:value>187.0</ns2:value></ns2:annotationElement><ns2:annotationElement position="807" colour="-5658199"><ns2:displayCharacter></ns2:displayCharacter><ns2:description>187</ns2:description><ns2:value>187.0</ns2:value></ns2:annotationElement><ns2:annotationElement position="808" colour="-5658199"><ns2:displayCharacter></ns2:displayCharacter><ns2:description>187</ns2:description><ns2:value>187.0</ns2:value></ns2:annotationElement><ns2:annotationElement position="809" colour="-5658199"><ns2:displayCharacter></ns2:displayCharacter><ns2:description>187</ns2:description><ns2:value>187.0</ns2:value></ns2:annotationElement><ns2:annotationElement position="810" colour="-5658199"><ns2:displayCharacter></ns2:displayCharacter><ns2:description>187</ns2:description><ns2:value>187.0</ns2:value></ns2:annotationElement><ns2:annotationElement position="811" colour="-5723992"><ns2:displayCharacter></ns2:displayCharacter><ns2:description>186</ns2:description><ns2:value>186.0</ns2:value></ns2:annotationElement><ns2:annotationElement position="812" colour="-5723992"><ns2:displayCharacter></ns2:displayCharacter><ns2:description>186</ns2:description><ns2:value>186.0</ns2:value></ns2:annotationElement><ns2:annotationElement position="813" colour="-5723992"><ns2:displayCharacter></ns2:displayCharacter><ns2:description>186</ns2:description><ns2:value>186.0</ns2:value></ns2:annotationElement><ns2:annotationElement position="814" colour="-5723992"><ns2:displayCharacter></ns2:displayCharacter><ns2:description>186</ns2:description><ns2:value>186.0</ns2:value></ns2:annotationElement><ns2:annotationElement position="815" colour="-5723992"><ns2:displayCharacter></ns2:displayCharacter><ns2:description>186</ns2:description><ns2:value>186.0</ns2:value></ns2:annotationElement><ns2:annotationElement position="816" colour="-5723992"><ns2:displayCharacter></ns2:displayCharacter><ns2:description>186</ns2:description><ns2:value>186.0</ns2:value></ns2:annotationElement><ns2:annotationElement position="817" colour="-5723992"><ns2:displayCharacter></ns2:displayCharacter><ns2:description>186</ns2:description><ns2:value>186.0</ns2:value></ns2:annotationElement><ns2:annotationElement position="818" colour="-5723992"><ns2:displayCharacter></ns2:displayCharacter><ns2:description>186</ns2:description><ns2:value>186.0</ns2:value></ns2:annotationElement><ns2:annotationElement position="819" colour="-5723992"><ns2:displayCharacter></ns2:displayCharacter><ns2:description>186</ns2:description><ns2:value>186.0</ns2:value></ns2:annotationElement><ns2:annotationElement position="820" colour="-5592406"><ns2:displayCharacter></ns2:displayCharacter><ns2:description>189</ns2:description><ns2:value>189.0</ns2:value></ns2:annotationElement><ns2:annotationElement position="821" colour="-5592406"><ns2:displayCharacter></ns2:displayCharacter><ns2:description>189</ns2:description><ns2:value>189.0</ns2:value></ns2:annotationElement><ns2:annotationElement position="822" colour="-5592406"><ns2:displayCharacter></ns2:displayCharacter><ns2:description>189</ns2:description><ns2:value>189.0</ns2:value></ns2:annotationElement><ns2:annotationElement position="823" colour="-5592406"><ns2:displayCharacter></ns2:displayCharacter><ns2:description>190</ns2:description><ns2:value>190.0</ns2:value></ns2:annotationElement><ns2:annotationElement position="824" colour="-5592406"><ns2:displayCharacter></ns2:displayCharacter><ns2:description>190</ns2:description><ns2:value>190.0</ns2:value></ns2:annotationElement><ns2:annotationElement position="825" colour="-5592406"><ns2:displayCharacter></ns2:displayCharacter><ns2:description>190</ns2:description><ns2:value>190.0</ns2:value></ns2:annotationElement><ns2:annotationElement position="826" colour="-5592406"><ns2:displayCharacter></ns2:displayCharacter><ns2:description>189</ns2:description><ns2:value>189.0</ns2:value></ns2:annotationElement><ns2:annotationElement position="827" colour="-5592406"><ns2:displayCharacter></ns2:displayCharacter><ns2:description>189</ns2:description><ns2:value>189.0</ns2:value></ns2:annotationElement><ns2:annotationElement position="828" colour="-5592406"><ns2:displayCharacter></ns2:displayCharacter><ns2:description>189</ns2:description><ns2:value>189.0</ns2:value></ns2:annotationElement><ns2:annotationElement position="829" colour="-5592406"><ns2:displayCharacter></ns2:displayCharacter><ns2:description>189</ns2:description><ns2:value>189.0</ns2:value></ns2:annotationElement><ns2:annotationElement position="830" colour="-5592406"><ns2:displayCharacter></ns2:displayCharacter><ns2:description>189</ns2:description><ns2:value>189.0</ns2:value></ns2:annotationElement><ns2:annotationElement position="831" colour="-5592406"><ns2:displayCharacter></ns2:displayCharacter><ns2:description>189</ns2:description><ns2:value>189.0</ns2:value></ns2:annotationElement><ns2:annotationElement position="832" colour="-5526613"><ns2:displayCharacter></ns2:displayCharacter><ns2:description>191</ns2:description><ns2:value>191.0</ns2:value></ns2:annotationElement><ns2:annotationElement position="833" colour="-5526613"><ns2:displayCharacter></ns2:displayCharacter><ns2:description>191</ns2:description><ns2:value>191.0</ns2:value></ns2:annotationElement><ns2:annotationElement position="834" colour="-5658199"><ns2:displayCharacter></ns2:displayCharacter><ns2:description>188</ns2:description><ns2:value>188.0</ns2:value></ns2:annotationElement><ns2:annotationElement position="835" colour="-5658199"><ns2:displayCharacter></ns2:displayCharacter><ns2:description>188</ns2:description><ns2:value>188.0</ns2:value></ns2:annotationElement><ns2:annotationElement position="836" colour="-5658199"><ns2:displayCharacter></ns2:displayCharacter><ns2:description>188</ns2:description><ns2:value>188.0</ns2:value></ns2:annotationElement><ns2:annotationElement position="837" colour="-5658199"><ns2:displayCharacter></ns2:displayCharacter><ns2:description>188</ns2:description><ns2:value>188.0</ns2:value></ns2:annotationElement><ns2:annotationElement position="838" colour="-5658199"><ns2:displayCharacter></ns2:displayCharacter><ns2:description>188</ns2:description><ns2:value>188.0</ns2:value></ns2:annotationElement><ns2:annotationElement position="839" colour="-5592406"><ns2:displayCharacter></ns2:displayCharacter><ns2:description>189</ns2:description><ns2:value>189.0</ns2:value></ns2:annotationElement><ns2:annotationElement position="840" colour="-5592406"><ns2:displayCharacter></ns2:displayCharacter><ns2:description>189</ns2:description><ns2:value>189.0</ns2:value></ns2:annotationElement><ns2:annotationElement position="841" colour="-5592406"><ns2:displayCharacter></ns2:displayCharacter><ns2:description>189</ns2:description><ns2:value>189.0</ns2:value></ns2:annotationElement><ns2:annotationElement position="842" colour="-5592406"><ns2:displayCharacter></ns2:displayCharacter><ns2:description>189</ns2:description><ns2:value>189.0</ns2:value></ns2:annotationElement><ns2:annotationElement position="843" colour="-5592406"><ns2:displayCharacter></ns2:displayCharacter><ns2:description>189</ns2:description><ns2:value>189.0</ns2:value></ns2:annotationElement><ns2:annotationElement position="844" colour="-5592406"><ns2:displayCharacter></ns2:displayCharacter><ns2:description>189</ns2:description><ns2:value>189.0</ns2:value></ns2:annotationElement><ns2:annotationElement position="845" colour="-5592406"><ns2:displayCharacter></ns2:displayCharacter><ns2:description>190</ns2:description><ns2:value>190.0</ns2:value></ns2:annotationElement><ns2:annotationElement position="846" colour="-5592406"><ns2:displayCharacter></ns2:displayCharacter><ns2:description>190</ns2:description><ns2:value>190.0</ns2:value></ns2:annotationElement><ns2:annotationElement position="847" colour="-5592406"><ns2:displayCharacter></ns2:displayCharacter><ns2:description>190</ns2:description><ns2:value>190.0</ns2:value></ns2:annotationElement><ns2:annotationElement position="848" colour="-5592406"><ns2:displayCharacter></ns2:displayCharacter><ns2:description>190</ns2:description><ns2:value>190.0</ns2:value></ns2:annotationElement><ns2:annotationElement position="849" colour="-5592406"><ns2:displayCharacter></ns2:displayCharacter><ns2:description>190</ns2:description><ns2:value>190.0</ns2:value></ns2:annotationElement><ns2:annotationElement position="850" colour="-5526613"><ns2:displayCharacter></ns2:displayCharacter><ns2:description>191</ns2:description><ns2:value>191.0</ns2:value></ns2:annotationElement><ns2:annotationElement position="851" colour="-5526613"><ns2:displayCharacter></ns2:displayCharacter><ns2:description>191</ns2:description><ns2:value>191.0</ns2:value></ns2:annotationElement><ns2:annotationElement position="852" colour="-5526613"><ns2:displayCharacter></ns2:displayCharacter><ns2:description>191</ns2:description><ns2:value>191.0</ns2:value></ns2:annotationElement><ns2:annotationElement position="853" colour="-5526613"><ns2:displayCharacter></ns2:displayCharacter><ns2:description>191</ns2:description><ns2:value>191.0</ns2:value></ns2:annotationElement><ns2:annotationElement position="854" colour="-5526613"><ns2:displayCharacter></ns2:displayCharacter><ns2:description>191</ns2:description><ns2:value>191.0</ns2:value></ns2:annotationElement><ns2:annotationElement position="855" colour="-5526613"><ns2:displayCharacter></ns2:displayCharacter><ns2:description>192</ns2:description><ns2:value>192.0</ns2:value></ns2:annotationElement><ns2:annotationElement position="856" colour="-5526613"><ns2:displayCharacter></ns2:displayCharacter><ns2:description>192</ns2:description><ns2:value>192.0</ns2:value></ns2:annotationElement><ns2:annotationElement position="857" colour="-12566464"><ns2:displayCharacter></ns2:displayCharacter><ns2:description>1</ns2:description><ns2:value>1.0</ns2:value></ns2:annotationElement><ns2:annotationElement position="858" colour="-12566464"><ns2:displayCharacter></ns2:displayCharacter><ns2:description>1</ns2:description><ns2:value>1.0</ns2:value></ns2:annotationElement><ns2:annotationElement position="859" colour="-12566464"><ns2:displayCharacter></ns2:displayCharacter><ns2:description>1</ns2:description><ns2:value>1.0</ns2:value></ns2:annotationElement><ns2:annotationElement position="860" colour="-5526613"><ns2:displayCharacter></ns2:displayCharacter><ns2:description>192</ns2:description><ns2:value>192.0</ns2:value></ns2:annotationElement><ns2:annotationElement position="861" colour="-5526613"><ns2:displayCharacter></ns2:displayCharacter><ns2:description>192</ns2:description><ns2:value>192.0</ns2:value></ns2:annotationElement><ns2:annotationElement position="862" colour="-5526613"><ns2:displayCharacter></ns2:displayCharacter><ns2:description>192</ns2:description><ns2:value>192.0</ns2:value></ns2:annotationElement><ns2:annotationElement position="863" colour="-5526613"><ns2:displayCharacter></ns2:displayCharacter><ns2:description>192</ns2:description><ns2:value>192.0</ns2:value></ns2:annotationElement><ns2:annotationElement position="864" colour="-5526613"><ns2:displayCharacter></ns2:displayCharacter><ns2:description>192</ns2:description><ns2:value>192.0</ns2:value></ns2:annotationElement><ns2:annotationElement position="865" colour="-5460820"><ns2:displayCharacter></ns2:displayCharacter><ns2:description>193</ns2:description><ns2:value>193.0</ns2:value></ns2:annotationElement><ns2:annotationElement position="866" colour="-5460820"><ns2:displayCharacter></ns2:displayCharacter><ns2:description>194</ns2:description><ns2:value>194.0</ns2:value></ns2:annotationElement><ns2:annotationElement position="867" colour="-5395027"><ns2:displayCharacter></ns2:displayCharacter><ns2:description>195</ns2:description><ns2:value>195.0</ns2:value></ns2:annotationElement><ns2:annotationElement position="868" colour="-5395027"><ns2:displayCharacter></ns2:displayCharacter><ns2:description>195</ns2:description><ns2:value>195.0</ns2:value></ns2:annotationElement><ns2:annotationElement position="869" colour="-5395027"><ns2:displayCharacter></ns2:displayCharacter><ns2:description>195</ns2:description><ns2:value>195.0</ns2:value></ns2:annotationElement><ns2:annotationElement position="870" colour="-5197648"><ns2:displayCharacter></ns2:displayCharacter><ns2:description>201</ns2:description><ns2:value>201.0</ns2:value></ns2:annotationElement><ns2:annotationElement position="871" colour="-5000269"><ns2:displayCharacter></ns2:displayCharacter><ns2:description>206</ns2:description><ns2:value>206.0</ns2:value></ns2:annotationElement><ns2:annotationElement position="872" colour="-4934476"><ns2:displayCharacter></ns2:displayCharacter><ns2:description>207</ns2:description><ns2:value>207.0</ns2:value></ns2:annotationElement><ns2:annotationElement position="873" colour="-4934476"><ns2:displayCharacter></ns2:displayCharacter><ns2:description>207</ns2:description><ns2:value>207.0</ns2:value></ns2:annotationElement><ns2:annotationElement position="874" colour="-4671304"><ns2:displayCharacter></ns2:displayCharacter><ns2:description>215</ns2:description><ns2:value>215.0</ns2:value></ns2:annotationElement><ns2:annotationElement position="875" colour="-4671304"><ns2:displayCharacter></ns2:displayCharacter><ns2:description>215</ns2:description><ns2:value>215.0</ns2:value></ns2:annotationElement><ns2:annotationElement position="876" colour="-4671304"><ns2:displayCharacter></ns2:displayCharacter><ns2:description>215</ns2:description><ns2:value>215.0</ns2:value></ns2:annotationElement><ns2:annotationElement position="877" colour="-4671304"><ns2:displayCharacter></ns2:displayCharacter><ns2:description>215</ns2:description><ns2:value>215.0</ns2:value></ns2:annotationElement><ns2:annotationElement position="878" colour="-4671304"><ns2:displayCharacter></ns2:displayCharacter><ns2:description>215</ns2:description><ns2:value>215.0</ns2:value></ns2:annotationElement><ns2:annotationElement position="879" colour="-4671304"><ns2:displayCharacter></ns2:displayCharacter><ns2:description>215</ns2:description><ns2:value>215.0</ns2:value></ns2:annotationElement><ns2:annotationElement position="880" colour="-4605511"><ns2:displayCharacter></ns2:displayCharacter><ns2:description>216</ns2:description><ns2:value>216.0</ns2:value></ns2:annotationElement><ns2:annotationElement position="881" colour="-4605511"><ns2:displayCharacter></ns2:displayCharacter><ns2:description>216</ns2:description><ns2:value>216.0</ns2:value></ns2:annotationElement><ns2:annotationElement position="882" colour="-4605511"><ns2:displayCharacter></ns2:displayCharacter><ns2:description>216</ns2:description><ns2:value>216.0</ns2:value></ns2:annotationElement><ns2:annotationElement position="883" colour="-4605511"><ns2:displayCharacter></ns2:displayCharacter><ns2:description>216</ns2:description><ns2:value>216.0</ns2:value></ns2:annotationElement><ns2:annotationElement position="884" colour="-4605511"><ns2:displayCharacter></ns2:displayCharacter><ns2:description>216</ns2:description><ns2:value>216.0</ns2:value></ns2:annotationElement><ns2:annotationElement position="885" colour="-4605511"><ns2:displayCharacter></ns2:displayCharacter><ns2:description>216</ns2:description><ns2:value>216.0</ns2:value></ns2:annotationElement><ns2:annotationElement position="886" colour="-4671304"><ns2:displayCharacter></ns2:displayCharacter><ns2:description>215</ns2:description><ns2:value>215.0</ns2:value></ns2:annotationElement><ns2:annotationElement position="887" colour="-4671304"><ns2:displayCharacter></ns2:displayCharacter><ns2:description>215</ns2:description><ns2:value>215.0</ns2:value></ns2:annotationElement><ns2:annotationElement position="888" colour="-4605511"><ns2:displayCharacter></ns2:displayCharacter><ns2:description>216</ns2:description><ns2:value>216.0</ns2:value></ns2:annotationElement><ns2:annotationElement position="889" colour="-4605511"><ns2:displayCharacter></ns2:displayCharacter><ns2:description>216</ns2:description><ns2:value>216.0</ns2:value></ns2:annotationElement><ns2:annotationElement position="890" colour="-4605511"><ns2:displayCharacter></ns2:displayCharacter><ns2:description>217</ns2:description><ns2:value>217.0</ns2:value></ns2:annotationElement><ns2:annotationElement position="891" colour="-4605511"><ns2:displayCharacter></ns2:displayCharacter><ns2:description>217</ns2:description><ns2:value>217.0</ns2:value></ns2:annotationElement><ns2:annotationElement position="892" colour="-4539718"><ns2:displayCharacter></ns2:displayCharacter><ns2:description>218</ns2:description><ns2:value>218.0</ns2:value></ns2:annotationElement><ns2:annotationElement position="893" colour="-4539718"><ns2:displayCharacter></ns2:displayCharacter><ns2:description>218</ns2:description><ns2:value>218.0</ns2:value></ns2:annotationElement><ns2:annotationElement position="894" colour="-4539718"><ns2:displayCharacter></ns2:displayCharacter><ns2:description>218</ns2:description><ns2:value>218.0</ns2:value></ns2:annotationElement><ns2:annotationElement position="895" colour="-4539718"><ns2:displayCharacter></ns2:displayCharacter><ns2:description>218</ns2:description><ns2:value>218.0</ns2:value></ns2:annotationElement><ns2:annotationElement position="896" colour="-4605511"><ns2:displayCharacter></ns2:displayCharacter><ns2:description>217</ns2:description><ns2:value>217.0</ns2:value></ns2:annotationElement><ns2:annotationElement position="897" colour="-4605511"><ns2:displayCharacter></ns2:displayCharacter><ns2:description>217</ns2:description><ns2:value>217.0</ns2:value></ns2:annotationElement><ns2:annotationElement position="898" colour="-4605511"><ns2:displayCharacter></ns2:displayCharacter><ns2:description>217</ns2:description><ns2:value>217.0</ns2:value></ns2:annotationElement><ns2:annotationElement position="899" colour="-4605511"><ns2:displayCharacter></ns2:displayCharacter><ns2:description>217</ns2:description><ns2:value>217.0</ns2:value></ns2:annotationElement><ns2:annotationElement position="900" colour="-4605511"><ns2:displayCharacter></ns2:displayCharacter><ns2:description>216</ns2:description><ns2:value>216.0</ns2:value></ns2:annotationElement><ns2:annotationElement position="901" colour="-4605511"><ns2:displayCharacter></ns2:displayCharacter><ns2:description>216</ns2:description><ns2:value>216.0</ns2:value></ns2:annotationElement><ns2:annotationElement position="902" colour="-4605511"><ns2:displayCharacter></ns2:displayCharacter><ns2:description>216</ns2:description><ns2:value>216.0</ns2:value></ns2:annotationElement><ns2:annotationElement position="903" colour="-4605511"><ns2:displayCharacter></ns2:displayCharacter><ns2:description>216</ns2:description><ns2:value>216.0</ns2:value></ns2:annotationElement><ns2:annotationElement position="904" colour="-4605511"><ns2:displayCharacter></ns2:displayCharacter><ns2:description>216</ns2:description><ns2:value>216.0</ns2:value></ns2:annotationElement><ns2:annotationElement position="905" colour="-4605511"><ns2:displayCharacter></ns2:displayCharacter><ns2:description>216</ns2:description><ns2:value>216.0</ns2:value></ns2:annotationElement><ns2:annotationElement position="906" colour="-4671304"><ns2:displayCharacter></ns2:displayCharacter><ns2:description>214</ns2:description><ns2:value>214.0</ns2:value></ns2:annotationElement><ns2:annotationElement position="907" colour="-4671304"><ns2:displayCharacter></ns2:displayCharacter><ns2:description>214</ns2:description><ns2:value>214.0</ns2:value></ns2:annotationElement><ns2:annotationElement position="908" colour="-4671304"><ns2:displayCharacter></ns2:displayCharacter><ns2:description>215</ns2:description><ns2:value>215.0</ns2:value></ns2:annotationElement><ns2:annotationElement position="909" colour="-4671304"><ns2:displayCharacter></ns2:displayCharacter><ns2:description>215</ns2:description><ns2:value>215.0</ns2:value></ns2:annotationElement><ns2:annotationElement position="910" colour="-4605511"><ns2:displayCharacter></ns2:displayCharacter><ns2:description>216</ns2:description><ns2:value>216.0</ns2:value></ns2:annotationElement><ns2:annotationElement position="911" colour="-4605511"><ns2:displayCharacter></ns2:displayCharacter><ns2:description>216</ns2:description><ns2:value>216.0</ns2:value></ns2:annotationElement><ns2:annotationElement position="912" colour="-4605511"><ns2:displayCharacter></ns2:displayCharacter><ns2:description>217</ns2:description><ns2:value>217.0</ns2:value></ns2:annotationElement><ns2:annotationElement position="913" colour="-4605511"><ns2:displayCharacter></ns2:displayCharacter><ns2:description>217</ns2:description><ns2:value>217.0</ns2:value></ns2:annotationElement><ns2:annotationElement position="914" colour="-4605511"><ns2:displayCharacter></ns2:displayCharacter><ns2:description>217</ns2:description><ns2:value>217.0</ns2:value></ns2:annotationElement><ns2:annotationElement position="915" colour="-4539718"><ns2:displayCharacter></ns2:displayCharacter><ns2:description>218</ns2:description><ns2:value>218.0</ns2:value></ns2:annotationElement><ns2:annotationElement position="916" colour="-4539718"><ns2:displayCharacter></ns2:displayCharacter><ns2:description>218</ns2:description><ns2:value>218.0</ns2:value></ns2:annotationElement><ns2:annotationElement position="917" colour="-4539718"><ns2:displayCharacter></ns2:displayCharacter><ns2:description>218</ns2:description><ns2:value>218.0</ns2:value></ns2:annotationElement><ns2:annotationElement position="918" colour="-4605511"><ns2:displayCharacter></ns2:displayCharacter><ns2:description>217</ns2:description><ns2:value>217.0</ns2:value></ns2:annotationElement><ns2:annotationElement position="919" colour="-4605511"><ns2:displayCharacter></ns2:displayCharacter><ns2:description>217</ns2:description><ns2:value>217.0</ns2:value></ns2:annotationElement><ns2:annotationElement position="920" colour="-4605511"><ns2:displayCharacter></ns2:displayCharacter><ns2:description>217</ns2:description><ns2:value>217.0</ns2:value></ns2:annotationElement><ns2:annotationElement position="921" colour="-4539718"><ns2:displayCharacter></ns2:displayCharacter><ns2:description>218</ns2:description><ns2:value>218.0</ns2:value></ns2:annotationElement><ns2:annotationElement position="922" colour="-4539718"><ns2:displayCharacter></ns2:displayCharacter><ns2:description>218</ns2:description><ns2:value>218.0</ns2:value></ns2:annotationElement><ns2:annotationElement position="923" colour="-4539718"><ns2:displayCharacter></ns2:displayCharacter><ns2:description>218</ns2:description><ns2:value>218.0</ns2:value></ns2:annotationElement><ns2:annotationElement position="924" colour="-4473925"><ns2:displayCharacter></ns2:displayCharacter><ns2:description>219</ns2:description><ns2:value>219.0</ns2:value></ns2:annotationElement><ns2:annotationElement position="925" colour="-4473925"><ns2:displayCharacter></ns2:displayCharacter><ns2:description>219</ns2:description><ns2:value>219.0</ns2:value></ns2:annotationElement><ns2:annotationElement position="926" colour="-4473925"><ns2:displayCharacter></ns2:displayCharacter><ns2:description>219</ns2:description><ns2:value>219.0</ns2:value></ns2:annotationElement><ns2:annotationElement position="927" colour="-4473925"><ns2:displayCharacter></ns2:displayCharacter><ns2:description>219</ns2:description><ns2:value>219.0</ns2:value></ns2:annotationElement><ns2:annotationElement position="928" colour="-4473925"><ns2:displayCharacter></ns2:displayCharacter><ns2:description>219</ns2:description><ns2:value>219.0</ns2:value></ns2:annotationElement><ns2:annotationElement position="929" colour="-4473925"><ns2:displayCharacter></ns2:displayCharacter><ns2:description>219</ns2:description><ns2:value>219.0</ns2:value></ns2:annotationElement><ns2:annotationElement position="930" colour="-4473925"><ns2:displayCharacter></ns2:displayCharacter><ns2:description>219</ns2:description><ns2:value>219.0</ns2:value></ns2:annotationElement><ns2:annotationElement position="931" colour="-4473925"><ns2:displayCharacter></ns2:displayCharacter><ns2:description>219</ns2:description><ns2:value>219.0</ns2:value></ns2:annotationElement><ns2:annotationElement position="932" colour="-4473925"><ns2:displayCharacter></ns2:displayCharacter><ns2:description>219</ns2:description><ns2:value>219.0</ns2:value></ns2:annotationElement><ns2:annotationElement position="933" colour="-4473925"><ns2:displayCharacter></ns2:displayCharacter><ns2:description>219</ns2:description><ns2:value>219.0</ns2:value></ns2:annotationElement><ns2:annotationElement position="934" colour="-4473925"><ns2:displayCharacter></ns2:displayCharacter><ns2:description>219</ns2:description><ns2:value>219.0</ns2:value></ns2:annotationElement><ns2:annotationElement position="935" colour="-4473925"><ns2:displayCharacter></ns2:displayCharacter><ns2:description>219</ns2:description><ns2:value>219.0</ns2:value></ns2:annotationElement><ns2:annotationElement position="936" colour="-4473925"><ns2:displayCharacter></ns2:displayCharacter><ns2:description>219</ns2:description><ns2:value>219.0</ns2:value></ns2:annotationElement><ns2:annotationElement position="937" colour="-4473925"><ns2:displayCharacter></ns2:displayCharacter><ns2:description>219</ns2:description><ns2:value>219.0</ns2:value></ns2:annotationElement><ns2:annotationElement position="938" colour="-4473925"><ns2:displayCharacter></ns2:displayCharacter><ns2:description>219</ns2:description><ns2:value>219.0</ns2:value></ns2:annotationElement><ns2:annotationElement position="939" colour="-4473925"><ns2:displayCharacter></ns2:displayCharacter><ns2:description>219</ns2:description><ns2:value>219.0</ns2:value></ns2:annotationElement><ns2:annotationElement position="940" colour="-4473925"><ns2:displayCharacter></ns2:displayCharacter><ns2:description>219</ns2:description><ns2:value>219.0</ns2:value></ns2:annotationElement><ns2:annotationElement position="941" colour="-4473925"><ns2:displayCharacter></ns2:displayCharacter><ns2:description>219</ns2:description><ns2:value>219.0</ns2:value></ns2:annotationElement><ns2:annotationElement position="942" colour="-4473925"><ns2:displayCharacter></ns2:displayCharacter><ns2:description>219</ns2:description><ns2:value>219.0</ns2:value></ns2:annotationElement><ns2:annotationElement position="943" colour="-4473925"><ns2:displayCharacter></ns2:displayCharacter><ns2:description>219</ns2:description><ns2:value>219.0</ns2:value></ns2:annotationElement><ns2:annotationElement position="944" colour="-4473925"><ns2:displayCharacter></ns2:displayCharacter><ns2:description>219</ns2:description><ns2:value>219.0</ns2:value></ns2:annotationElement><ns2:annotationElement position="945" colour="-4473925"><ns2:displayCharacter></ns2:displayCharacter><ns2:description>219</ns2:description><ns2:value>219.0</ns2:value></ns2:annotationElement><ns2:annotationElement position="946" colour="-4473925"><ns2:displayCharacter></ns2:displayCharacter><ns2:description>219</ns2:description><ns2:value>219.0</ns2:value></ns2:annotationElement><ns2:annotationElement position="947" colour="-4473925"><ns2:displayCharacter></ns2:displayCharacter><ns2:description>219</ns2:description><ns2:value>219.0</ns2:value></ns2:annotationElement><ns2:annotationElement position="948" colour="-4473925"><ns2:displayCharacter></ns2:displayCharacter><ns2:description>219</ns2:description><ns2:value>219.0</ns2:value></ns2:annotationElement><ns2:annotationElement position="949" colour="-4473925"><ns2:displayCharacter></ns2:displayCharacter><ns2:description>219</ns2:description><ns2:value>219.0</ns2:value></ns2:annotationElement><ns2:annotationElement position="950" colour="-4473925"><ns2:displayCharacter></ns2:displayCharacter><ns2:description>219</ns2:description><ns2:value>219.0</ns2:value></ns2:annotationElement><ns2:annotationElement position="951" colour="-4473925"><ns2:displayCharacter></ns2:displayCharacter><ns2:description>219</ns2:description><ns2:value>219.0</ns2:value></ns2:annotationElement><ns2:annotationElement position="952" colour="-4539718"><ns2:displayCharacter></ns2:displayCharacter><ns2:description>218</ns2:description><ns2:value>218.0</ns2:value></ns2:annotationElement><ns2:annotationElement position="953" colour="-12566464"><ns2:displayCharacter></ns2:displayCharacter><ns2:description>1</ns2:description><ns2:value>1.0</ns2:value></ns2:annotationElement><ns2:annotationElement position="954" colour="-12566464"><ns2:displayCharacter></ns2:displayCharacter><ns2:description>1</ns2:description><ns2:value>1.0</ns2:value></ns2:annotationElement><ns2:annotationElement position="955" colour="-12566464"><ns2:displayCharacter></ns2:displayCharacter><ns2:description>1</ns2:description><ns2:value>1.0</ns2:value></ns2:annotationElement><ns2:annotationElement position="956" colour="-12566464"><ns2:displayCharacter></ns2:displayCharacter><ns2:description>1</ns2:description><ns2:value>1.0</ns2:value></ns2:annotationElement><ns2:annotationElement position="957" colour="-12566464"><ns2:displayCharacter></ns2:displayCharacter><ns2:description>1</ns2:description><ns2:value>1.0</ns2:value></ns2:annotationElement><ns2:annotationElement position="958" colour="-12566464"><ns2:displayCharacter></ns2:displayCharacter><ns2:description>1</ns2:description><ns2:value>1.0</ns2:value></ns2:annotationElement><ns2:annotationElement position="959" colour="-12566464"><ns2:displayCharacter></ns2:displayCharacter><ns2:description>1</ns2:description><ns2:value>1.0</ns2:value></ns2:annotationElement><ns2:annotationElement position="960" colour="-12566464"><ns2:displayCharacter></ns2:displayCharacter><ns2:description>1</ns2:description><ns2:value>1.0</ns2:value></ns2:annotationElement><ns2:annotationElement position="961" colour="-12566464"><ns2:displayCharacter></ns2:displayCharacter><ns2:description>1</ns2:description><ns2:value>1.0</ns2:value></ns2:annotationElement><ns2:annotationElement position="962" colour="-12566464"><ns2:displayCharacter></ns2:displayCharacter><ns2:description>1</ns2:description><ns2:value>1.0</ns2:value></ns2:annotationElement><ns2:annotationElement position="963" colour="-12566464"><ns2:displayCharacter></ns2:displayCharacter><ns2:description>1</ns2:description><ns2:value>1.0</ns2:value></ns2:annotationElement><ns2:annotationElement position="964" colour="-12566464"><ns2:displayCharacter></ns2:displayCharacter><ns2:description>1</ns2:description><ns2:value>1.0</ns2:value></ns2:annotationElement><ns2:annotationElement position="965" colour="-12566464"><ns2:displayCharacter></ns2:displayCharacter><ns2:description>1</ns2:description><ns2:value>1.0</ns2:value></ns2:annotationElement><ns2:annotationElement position="966" colour="-4473925"><ns2:displayCharacter></ns2:displayCharacter><ns2:description>219</ns2:description><ns2:value>219.0</ns2:value></ns2:annotationElement><ns2:annotationElement position="967" colour="-4473925"><ns2:displayCharacter></ns2:displayCharacter><ns2:description>219</ns2:description><ns2:value>219.0</ns2:value></ns2:annotationElement><ns2:annotationElement position="968" colour="-4473925"><ns2:displayCharacter></ns2:displayCharacter><ns2:description>219</ns2:description><ns2:value>219.0</ns2:value></ns2:annotationElement><ns2:annotationElement position="969" colour="-4473925"><ns2:displayCharacter></ns2:displayCharacter><ns2:description>219</ns2:description><ns2:value>219.0</ns2:value></ns2:annotationElement><ns2:annotationElement position="970" colour="-12500671"><ns2:displayCharacter></ns2:displayCharacter><ns2:description>3</ns2:description><ns2:value>3.0</ns2:value></ns2:annotationElement><ns2:annotationElement position="971" colour="-4473925"><ns2:displayCharacter></ns2:displayCharacter><ns2:description>219</ns2:description><ns2:value>219.0</ns2:value></ns2:annotationElement><ns2:annotationElement position="972" colour="-4473925"><ns2:displayCharacter></ns2:displayCharacter><ns2:description>219</ns2:description><ns2:value>219.0</ns2:value></ns2:annotationElement><ns2:annotationElement position="973" colour="-4473925"><ns2:displayCharacter></ns2:displayCharacter><ns2:description>219</ns2:description><ns2:value>219.0</ns2:value></ns2:annotationElement><ns2:annotationElement position="974" colour="-4473925"><ns2:displayCharacter></ns2:displayCharacter><ns2:description>219</ns2:description><ns2:value>219.0</ns2:value></ns2:annotationElement><ns2:annotationElement position="975" colour="-4473925"><ns2:displayCharacter></ns2:displayCharacter><ns2:description>219</ns2:description><ns2:value>219.0</ns2:value></ns2:annotationElement><ns2:annotationElement position="976" colour="-4473925"><ns2:displayCharacter></ns2:displayCharacter><ns2:description>219</ns2:description><ns2:value>219.0</ns2:value></ns2:annotationElement><ns2:annotationElement position="977" colour="-4473925"><ns2:displayCharacter></ns2:displayCharacter><ns2:description>219</ns2:description><ns2:value>219.0</ns2:value></ns2:annotationElement><ns2:annotationElement position="978" colour="-4473925"><ns2:displayCharacter></ns2:displayCharacter><ns2:description>219</ns2:description><ns2:value>219.0</ns2:value></ns2:annotationElement><ns2:annotationElement position="979" colour="-4473925"><ns2:displayCharacter></ns2:displayCharacter><ns2:description>219</ns2:description><ns2:value>219.0</ns2:value></ns2:annotationElement><ns2:annotationElement position="980" colour="-4473925"><ns2:displayCharacter></ns2:displayCharacter><ns2:description>219</ns2:description><ns2:value>219.0</ns2:value></ns2:annotationElement><ns2:annotationElement position="981" colour="-4473925"><ns2:displayCharacter></ns2:displayCharacter><ns2:description>219</ns2:description><ns2:value>219.0</ns2:value></ns2:annotationElement><ns2:annotationElement position="982" colour="-4473925"><ns2:displayCharacter></ns2:displayCharacter><ns2:description>219</ns2:description><ns2:value>219.0</ns2:value></ns2:annotationElement><ns2:annotationElement position="983" colour="-4473925"><ns2:displayCharacter></ns2:displayCharacter><ns2:description>219</ns2:description><ns2:value>219.0</ns2:value></ns2:annotationElement><ns2:annotationElement position="984" colour="-4539718"><ns2:displayCharacter></ns2:displayCharacter><ns2:description>218</ns2:description><ns2:value>218.0</ns2:value></ns2:annotationElement><ns2:annotationElement position="985" colour="-4539718"><ns2:displayCharacter></ns2:displayCharacter><ns2:description>218</ns2:description><ns2:value>218.0</ns2:value></ns2:annotationElement><ns2:annotationElement position="986" colour="-4473925"><ns2:displayCharacter></ns2:displayCharacter><ns2:description>219</ns2:description><ns2:value>219.0</ns2:value></ns2:annotationElement><ns2:annotationElement position="987" colour="-4473925"><ns2:displayCharacter></ns2:displayCharacter><ns2:description>219</ns2:description><ns2:value>219.0</ns2:value></ns2:annotationElement><ns2:annotationElement position="988" colour="-4473925"><ns2:displayCharacter></ns2:displayCharacter><ns2:description>219</ns2:description><ns2:value>219.0</ns2:value></ns2:annotationElement><ns2:annotationElement position="989" colour="-4473925"><ns2:displayCharacter></ns2:displayCharacter><ns2:description>219</ns2:description><ns2:value>219.0</ns2:value></ns2:annotationElement><ns2:annotationElement position="990" colour="-4473925"><ns2:displayCharacter></ns2:displayCharacter><ns2:description>219</ns2:description><ns2:value>219.0</ns2:value></ns2:annotationElement><ns2:annotationElement position="991" colour="-4473925"><ns2:displayCharacter></ns2:displayCharacter><ns2:description>219</ns2:description><ns2:value>219.0</ns2:value></ns2:annotationElement><ns2:annotationElement position="992" colour="-4473925"><ns2:displayCharacter></ns2:displayCharacter><ns2:description>219</ns2:description><ns2:value>219.0</ns2:value></ns2:annotationElement><ns2:annotationElement position="993" colour="-5395027"><ns2:displayCharacter></ns2:displayCharacter><ns2:description>195</ns2:description><ns2:value>195.0</ns2:value></ns2:annotationElement><ns2:annotationElement position="994" colour="-4539718"><ns2:displayCharacter></ns2:displayCharacter><ns2:description>218</ns2:description><ns2:value>218.0</ns2:value></ns2:annotationElement><ns2:annotationElement position="995" colour="-4539718"><ns2:displayCharacter></ns2:displayCharacter><ns2:description>218</ns2:description><ns2:value>218.0</ns2:value></ns2:annotationElement><ns2:annotationElement position="996" colour="-4473925"><ns2:displayCharacter></ns2:displayCharacter><ns2:description>219</ns2:description><ns2:value>219.0</ns2:value></ns2:annotationElement><ns2:annotationElement position="997" colour="-4539718"><ns2:displayCharacter></ns2:displayCharacter><ns2:description>218</ns2:description><ns2:value>218.0</ns2:value></ns2:annotationElement><ns2:annotationElement position="998" colour="-4868683"><ns2:displayCharacter></ns2:displayCharacter><ns2:description>210</ns2:description><ns2:value>210.0</ns2:value></ns2:annotationElement><ns2:annotationElement position="999" colour="-5395027"><ns2:displayCharacter></ns2:displayCharacter><ns2:description>195</ns2:description><ns2:value>195.0</ns2:value></ns2:annotationElement><ns2:annotationElement position="1000" colour="-4473925"><ns2:displayCharacter></ns2:displayCharacter><ns2:description>219</ns2:description><ns2:value>219.0</ns2:value></ns2:annotationElement><ns2:annotationElement position="1001" colour="-4473925"><ns2:displayCharacter></ns2:displayCharacter><ns2:description>219</ns2:description><ns2:value>219.0</ns2:value></ns2:annotationElement><ns2:annotationElement position="1002" colour="-4473925"><ns2:displayCharacter></ns2:displayCharacter><ns2:description>219</ns2:description><ns2:value>219.0</ns2:value></ns2:annotationElement><ns2:annotationElement position="1003" colour="-4473925"><ns2:displayCharacter></ns2:displayCharacter><ns2:description>219</ns2:description><ns2:value>219.0</ns2:value></ns2:annotationElement><ns2:annotationElement position="1004" colour="-4473925"><ns2:displayCharacter></ns2:displayCharacter><ns2:description>219</ns2:description><ns2:value>219.0</ns2:value></ns2:annotationElement><ns2:annotationElement position="1005" colour="-4473925"><ns2:displayCharacter></ns2:displayCharacter><ns2:description>219</ns2:description><ns2:value>219.0</ns2:value></ns2:annotationElement><ns2:annotationElement position="1006" colour="-4473925"><ns2:displayCharacter></ns2:displayCharacter><ns2:description>219</ns2:description><ns2:value>219.0</ns2:value></ns2:annotationElement><ns2:annotationElement position="1007" colour="-4473925"><ns2:displayCharacter></ns2:displayCharacter><ns2:description>219</ns2:description><ns2:value>219.0</ns2:value></ns2:annotationElement><ns2:annotationElement position="1008" colour="-12500671"><ns2:displayCharacter></ns2:displayCharacter><ns2:description>2</ns2:description><ns2:value>2.0</ns2:value></ns2:annotationElement><ns2:annotationElement position="1009" colour="-4473925"><ns2:displayCharacter></ns2:displayCharacter><ns2:description>219</ns2:description><ns2:value>219.0</ns2:value></ns2:annotationElement><ns2:annotationElement position="1010" colour="-4473925"><ns2:displayCharacter></ns2:displayCharacter><ns2:description>219</ns2:description><ns2:value>219.0</ns2:value></ns2:annotationElement><ns2:annotationElement position="1011" colour="-4473925"><ns2:displayCharacter></ns2:displayCharacter><ns2:description>219</ns2:description><ns2:value>219.0</ns2:value></ns2:annotationElement><ns2:annotationElement position="1012" colour="-4473925"><ns2:displayCharacter></ns2:displayCharacter><ns2:description>219</ns2:description><ns2:value>219.0</ns2:value></ns2:annotationElement><ns2:annotationElement position="1013" colour="-4473925"><ns2:displayCharacter></ns2:displayCharacter><ns2:description>219</ns2:description><ns2:value>219.0</ns2:value></ns2:annotationElement><ns2:annotationElement position="1014" colour="-4473925"><ns2:displayCharacter></ns2:displayCharacter><ns2:description>219</ns2:description><ns2:value>219.0</ns2:value></ns2:annotationElement><ns2:annotationElement position="1015" colour="-4473925"><ns2:displayCharacter></ns2:displayCharacter><ns2:description>219</ns2:description><ns2:value>219.0</ns2:value></ns2:annotationElement><ns2:annotationElement position="1016" colour="-4473925"><ns2:displayCharacter></ns2:displayCharacter><ns2:description>219</ns2:description><ns2:value>219.0</ns2:value></ns2:annotationElement><ns2:annotationElement position="1017" colour="-4473925"><ns2:displayCharacter></ns2:displayCharacter><ns2:description>219</ns2:description><ns2:value>219.0</ns2:value></ns2:annotationElement><ns2:annotationElement position="1018" colour="-4473925"><ns2:displayCharacter></ns2:displayCharacter><ns2:description>219</ns2:description><ns2:value>219.0</ns2:value></ns2:annotationElement><ns2:annotationElement position="1019" colour="-4473925"><ns2:displayCharacter></ns2:displayCharacter><ns2:description>219</ns2:description><ns2:value>219.0</ns2:value></ns2:annotationElement><ns2:annotationElement position="1020" colour="-4473925"><ns2:displayCharacter></ns2:displayCharacter><ns2:description>219</ns2:description><ns2:value>219.0</ns2:value></ns2:annotationElement><ns2:annotationElement position="1021" colour="-4473925"><ns2:displayCharacter></ns2:displayCharacter><ns2:description>219</ns2:description><ns2:value>219.0</ns2:value></ns2:annotationElement><ns2:annotationElement position="1022" colour="-4473925"><ns2:displayCharacter></ns2:displayCharacter><ns2:description>219</ns2:description><ns2:value>219.0</ns2:value></ns2:annotationElement><ns2:annotationElement position="1023" colour="-4473925"><ns2:displayCharacter></ns2:displayCharacter><ns2:description>219</ns2:description><ns2:value>219.0</ns2:value></ns2:annotationElement><ns2:annotationElement position="1024" colour="-4473925"><ns2:displayCharacter></ns2:displayCharacter><ns2:description>219</ns2:description><ns2:value>219.0</ns2:value></ns2:annotationElement><ns2:annotationElement position="1025" colour="-4473925"><ns2:displayCharacter></ns2:displayCharacter><ns2:description>219</ns2:description><ns2:value>219.0</ns2:value></ns2:annotationElement><ns2:annotationElement position="1026" colour="-4473925"><ns2:displayCharacter></ns2:displayCharacter><ns2:description>219</ns2:description><ns2:value>219.0</ns2:value></ns2:annotationElement><ns2:annotationElement position="1027" colour="-4473925"><ns2:displayCharacter></ns2:displayCharacter><ns2:description>219</ns2:description><ns2:value>219.0</ns2:value></ns2:annotationElement><ns2:annotationElement position="1028" colour="-4473925"><ns2:displayCharacter></ns2:displayCharacter><ns2:description>219</ns2:description><ns2:value>219.0</ns2:value></ns2:annotationElement><ns2:annotationElement position="1029" colour="-4473925"><ns2:displayCharacter></ns2:displayCharacter><ns2:description>219</ns2:description><ns2:value>219.0</ns2:value></ns2:annotationElement><ns2:annotationElement position="1030" colour="-4473925"><ns2:displayCharacter></ns2:displayCharacter><ns2:description>219</ns2:description><ns2:value>219.0</ns2:value></ns2:annotationElement><ns2:annotationElement position="1031" colour="-4539718"><ns2:displayCharacter></ns2:displayCharacter><ns2:description>218</ns2:description><ns2:value>218.0</ns2:value></ns2:annotationElement><ns2:annotationElement position="1032" colour="-5066062"><ns2:displayCharacter></ns2:displayCharacter><ns2:description>203</ns2:description><ns2:value>203.0</ns2:value></ns2:annotationElement><ns2:annotationElement position="1033" colour="-5066062"><ns2:displayCharacter></ns2:displayCharacter><ns2:description>203</ns2:description><ns2:value>203.0</ns2:value></ns2:annotationElement><ns2:annotationElement position="1034" colour="-6052957"><ns2:displayCharacter></ns2:displayCharacter><ns2:description>177</ns2:description><ns2:value>177.0</ns2:value></ns2:annotationElement><ns2:annotationElement position="1035" colour="-4934476"><ns2:displayCharacter></ns2:displayCharacter><ns2:description>208</ns2:description><ns2:value>208.0</ns2:value></ns2:annotationElement><ns2:annotationElement position="1036" colour="-6052957"><ns2:displayCharacter></ns2:displayCharacter><ns2:description>177</ns2:description><ns2:value>177.0</ns2:value></ns2:annotationElement><ns2:annotationElement position="1037" colour="-5658199"><ns2:displayCharacter></ns2:displayCharacter><ns2:description>188</ns2:description><ns2:value>188.0</ns2:value></ns2:annotationElement><ns2:annotationElement position="1038" colour="-10461088"><ns2:displayCharacter></ns2:displayCharacter><ns2:description>57</ns2:description><ns2:value>57.0</ns2:value></ns2:annotationElement><ns2:annotationElement position="1039" colour="-9539986"><ns2:displayCharacter></ns2:displayCharacter><ns2:description>82</ns2:description><ns2:value>82.0</ns2:value></ns2:annotationElement><ns2:annotationElement position="1040" colour="-8487298"><ns2:displayCharacter></ns2:displayCharacter><ns2:description>112</ns2:description><ns2:value>112.0</ns2:value></ns2:annotationElement><ns2:annotationElement position="1041" colour="-5395027"><ns2:displayCharacter></ns2:displayCharacter><ns2:description>195</ns2:description><ns2:value>195.0</ns2:value></ns2:annotationElement><ns2:annotationElement position="1042" colour="-4671304"><ns2:displayCharacter></ns2:displayCharacter><ns2:description>215</ns2:description><ns2:value>215.0</ns2:value></ns2:annotationElement><ns2:annotationElement position="1043" colour="-4605511"><ns2:displayCharacter></ns2:displayCharacter><ns2:description>217</ns2:description><ns2:value>217.0</ns2:value></ns2:annotationElement><ns2:annotationElement position="1044" colour="-4473925"><ns2:displayCharacter></ns2:displayCharacter><ns2:description>219</ns2:description><ns2:value>219.0</ns2:value></ns2:annotationElement><ns2:annotationElement position="1045" colour="-4473925"><ns2:displayCharacter></ns2:displayCharacter><ns2:description>219</ns2:description><ns2:value>219.0</ns2:value></ns2:annotationElement><ns2:annotationElement position="1046" colour="-4473925"><ns2:displayCharacter></ns2:displayCharacter><ns2:description>219</ns2:description><ns2:value>219.0</ns2:value></ns2:annotationElement><ns2:annotationElement position="1047" colour="-4473925"><ns2:displayCharacter></ns2:displayCharacter><ns2:description>219</ns2:description><ns2:value>219.0</ns2:value></ns2:annotationElement><ns2:annotationElement position="1048" colour="-4473925"><ns2:displayCharacter></ns2:displayCharacter><ns2:description>219</ns2:description><ns2:value>219.0</ns2:value></ns2:annotationElement><ns2:annotationElement position="1049" colour="-4473925"><ns2:displayCharacter></ns2:displayCharacter><ns2:description>219</ns2:description><ns2:value>219.0</ns2:value></ns2:annotationElement><ns2:annotationElement position="1050" colour="-4473925"><ns2:displayCharacter></ns2:displayCharacter><ns2:description>219</ns2:description><ns2:value>219.0</ns2:value></ns2:annotationElement><ns2:annotationElement position="1051" colour="-4473925"><ns2:displayCharacter></ns2:displayCharacter><ns2:description>219</ns2:description><ns2:value>219.0</ns2:value></ns2:annotationElement><ns2:annotationElement position="1052" colour="-4473925"><ns2:displayCharacter></ns2:displayCharacter><ns2:description>219</ns2:description><ns2:value>219.0</ns2:value></ns2:annotationElement><ns2:annotationElement position="1053" colour="-4473925"><ns2:displayCharacter></ns2:displayCharacter><ns2:description>219</ns2:description><ns2:value>219.0</ns2:value></ns2:annotationElement><ns2:annotationElement position="1054" colour="-4473925"><ns2:displayCharacter></ns2:displayCharacter><ns2:description>219</ns2:description><ns2:value>219.0</ns2:value></ns2:annotationElement><ns2:annotationElement position="1055" colour="-4473925"><ns2:displayCharacter></ns2:displayCharacter><ns2:description>219</ns2:description><ns2:value>219.0</ns2:value></ns2:annotationElement><ns2:annotationElement position="1056" colour="-4671304"><ns2:displayCharacter></ns2:displayCharacter><ns2:description>215</ns2:description><ns2:value>215.0</ns2:value></ns2:annotationElement><ns2:annotationElement position="1057" colour="-4473925"><ns2:displayCharacter></ns2:displayCharacter><ns2:description>219</ns2:description><ns2:value>219.0</ns2:value></ns2:annotationElement><ns2:annotationElement position="1058" colour="-4473925"><ns2:displayCharacter></ns2:displayCharacter><ns2:description>219</ns2:description><ns2:value>219.0</ns2:value></ns2:annotationElement><ns2:annotationElement position="1059" colour="-4473925"><ns2:displayCharacter></ns2:displayCharacter><ns2:description>219</ns2:description><ns2:value>219.0</ns2:value></ns2:annotationElement><ns2:annotationElement position="1060" colour="-4473925"><ns2:displayCharacter></ns2:displayCharacter><ns2:description>219</ns2:description><ns2:value>219.0</ns2:value></ns2:annotationElement><ns2:annotationElement position="1061" colour="-4473925"><ns2:displayCharacter></ns2:displayCharacter><ns2:description>219</ns2:description><ns2:value>219.0</ns2:value></ns2:annotationElement><ns2:annotationElement position="1062" colour="-4473925"><ns2:displayCharacter></ns2:displayCharacter><ns2:description>219</ns2:description><ns2:value>219.0</ns2:value></ns2:annotationElement><ns2:annotationElement position="1063" colour="-4473925"><ns2:displayCharacter></ns2:displayCharacter><ns2:description>219</ns2:description><ns2:value>219.0</ns2:value></ns2:annotationElement><ns2:annotationElement position="1064" colour="-4473925"><ns2:displayCharacter></ns2:displayCharacter><ns2:description>219</ns2:description><ns2:value>219.0</ns2:value></ns2:annotationElement><ns2:annotationElement position="1065" colour="-4473925"><ns2:displayCharacter></ns2:displayCharacter><ns2:description>219</ns2:description><ns2:value>219.0</ns2:value></ns2:annotationElement><ns2:annotationElement position="1066" colour="-4473925"><ns2:displayCharacter></ns2:displayCharacter><ns2:description>219</ns2:description><ns2:value>219.0</ns2:value></ns2:annotationElement><ns2:annotationElement position="1067" colour="-4473925"><ns2:displayCharacter></ns2:displayCharacter><ns2:description>219</ns2:description><ns2:value>219.0</ns2:value></ns2:annotationElement><ns2:annotationElement position="1068" colour="-4473925"><ns2:displayCharacter></ns2:displayCharacter><ns2:description>219</ns2:description><ns2:value>219.0</ns2:value></ns2:annotationElement><ns2:annotationElement position="1069" colour="-4473925"><ns2:displayCharacter></ns2:displayCharacter><ns2:description>219</ns2:description><ns2:value>219.0</ns2:value></ns2:annotationElement><ns2:annotationElement position="1070" colour="-4473925"><ns2:displayCharacter></ns2:displayCharacter><ns2:description>219</ns2:description><ns2:value>219.0</ns2:value></ns2:annotationElement><ns2:annotationElement position="1071" colour="-4473925"><ns2:displayCharacter></ns2:displayCharacter><ns2:description>219</ns2:description><ns2:value>219.0</ns2:value></ns2:annotationElement><ns2:annotationElement position="1072" colour="-4539718"><ns2:displayCharacter></ns2:displayCharacter><ns2:description>218</ns2:description><ns2:value>218.0</ns2:value></ns2:annotationElement><ns2:annotationElement position="1073" colour="-4473925"><ns2:displayCharacter></ns2:displayCharacter><ns2:description>219</ns2:description><ns2:value>219.0</ns2:value></ns2:annotationElement><ns2:annotationElement position="1074" colour="-4473925"><ns2:displayCharacter></ns2:displayCharacter><ns2:description>219</ns2:description><ns2:value>219.0</ns2:value></ns2:annotationElement><ns2:annotationElement position="1075" colour="-4473925"><ns2:displayCharacter></ns2:displayCharacter><ns2:description>219</ns2:description><ns2:value>219.0</ns2:value></ns2:annotationElement><ns2:annotationElement position="1076" colour="-4473925"><ns2:displayCharacter></ns2:displayCharacter><ns2:description>219</ns2:description><ns2:value>219.0</ns2:value></ns2:annotationElement><ns2:annotationElement position="1077" colour="-4473925"><ns2:displayCharacter></ns2:displayCharacter><ns2:description>219</ns2:description><ns2:value>219.0</ns2:value></ns2:annotationElement><ns2:annotationElement position="1078" colour="-4473925"><ns2:displayCharacter></ns2:displayCharacter><ns2:description>219</ns2:description><ns2:value>219.0</ns2:value></ns2:annotationElement><ns2:annotationElement position="1079" colour="-4473925"><ns2:displayCharacter></ns2:displayCharacter><ns2:description>219</ns2:description><ns2:value>219.0</ns2:value></ns2:annotationElement><ns2:annotationElement position="1080" colour="-4473925"><ns2:displayCharacter></ns2:displayCharacter><ns2:description>219</ns2:description><ns2:value>219.0</ns2:value></ns2:annotationElement><ns2:annotationElement position="1081" colour="-12500671"><ns2:displayCharacter></ns2:displayCharacter><ns2:description>2</ns2:description><ns2:value>2.0</ns2:value></ns2:annotationElement><ns2:annotationElement position="1082" colour="-4473925"><ns2:displayCharacter></ns2:displayCharacter><ns2:description>219</ns2:description><ns2:value>219.0</ns2:value></ns2:annotationElement><ns2:annotationElement position="1083" colour="-4473925"><ns2:displayCharacter></ns2:displayCharacter><ns2:description>219</ns2:description><ns2:value>219.0</ns2:value></ns2:annotationElement><ns2:annotationElement position="1084" colour="-4473925"><ns2:displayCharacter></ns2:displayCharacter><ns2:description>219</ns2:description><ns2:value>219.0</ns2:value></ns2:annotationElement><ns2:annotationElement position="1085" colour="-4473925"><ns2:displayCharacter></ns2:displayCharacter><ns2:description>219</ns2:description><ns2:value>219.0</ns2:value></ns2:annotationElement><ns2:annotationElement position="1086" colour="-4473925"><ns2:displayCharacter></ns2:displayCharacter><ns2:description>219</ns2:description><ns2:value>219.0</ns2:value></ns2:annotationElement><ns2:annotationElement position="1087" colour="-4473925"><ns2:displayCharacter></ns2:displayCharacter><ns2:description>219</ns2:description><ns2:value>219.0</ns2:value></ns2:annotationElement><ns2:annotationElement position="1088" colour="-4473925"><ns2:displayCharacter></ns2:displayCharacter><ns2:description>219</ns2:description><ns2:value>219.0</ns2:value></ns2:annotationElement><ns2:annotationElement position="1089" colour="-4473925"><ns2:displayCharacter></ns2:displayCharacter><ns2:description>219</ns2:description><ns2:value>219.0</ns2:value></ns2:annotationElement><ns2:annotationElement position="1090" colour="-4473925"><ns2:displayCharacter></ns2:displayCharacter><ns2:description>219</ns2:description><ns2:value>219.0</ns2:value></ns2:annotationElement><ns2:annotationElement position="1091" colour="-4473925"><ns2:displayCharacter></ns2:displayCharacter><ns2:description>219</ns2:description><ns2:value>219.0</ns2:value></ns2:annotationElement><ns2:annotationElement position="1092" colour="-4473925"><ns2:displayCharacter></ns2:displayCharacter><ns2:description>219</ns2:description><ns2:value>219.0</ns2:value></ns2:annotationElement><ns2:annotationElement position="1093" colour="-4539718"><ns2:displayCharacter></ns2:displayCharacter><ns2:description>218</ns2:description><ns2:value>218.0</ns2:value></ns2:annotationElement><ns2:annotationElement position="1094" colour="-4539718"><ns2:displayCharacter></ns2:displayCharacter><ns2:description>218</ns2:description><ns2:value>218.0</ns2:value></ns2:annotationElement><ns2:annotationElement position="1095" colour="-4539718"><ns2:displayCharacter></ns2:displayCharacter><ns2:description>218</ns2:description><ns2:value>218.0</ns2:value></ns2:annotationElement><ns2:annotationElement position="1096" colour="-4539718"><ns2:displayCharacter></ns2:displayCharacter><ns2:description>218</ns2:description><ns2:value>218.0</ns2:value></ns2:annotationElement><ns2:annotationElement position="1097" colour="-4605511"><ns2:displayCharacter></ns2:displayCharacter><ns2:description>217</ns2:description><ns2:value>217.0</ns2:value></ns2:annotationElement><ns2:annotationElement position="1098" colour="-4539718"><ns2:displayCharacter></ns2:displayCharacter><ns2:description>218</ns2:description><ns2:value>218.0</ns2:value></ns2:annotationElement><ns2:annotationElement position="1099" colour="-4605511"><ns2:displayCharacter></ns2:displayCharacter><ns2:description>217</ns2:description><ns2:value>217.0</ns2:value></ns2:annotationElement><ns2:annotationElement position="1100" colour="-4539718"><ns2:displayCharacter></ns2:displayCharacter><ns2:description>218</ns2:description><ns2:value>218.0</ns2:value></ns2:annotationElement><ns2:annotationElement position="1101" colour="-4539718"><ns2:displayCharacter></ns2:displayCharacter><ns2:description>218</ns2:description><ns2:value>218.0</ns2:value></ns2:annotationElement><ns2:annotationElement position="1102" colour="-4605511"><ns2:displayCharacter></ns2:displayCharacter><ns2:description>217</ns2:description><ns2:value>217.0</ns2:value></ns2:annotationElement><ns2:annotationElement position="1103" colour="-4473925"><ns2:displayCharacter></ns2:displayCharacter><ns2:description>219</ns2:description><ns2:value>219.0</ns2:value></ns2:annotationElement><ns2:annotationElement position="1104" colour="-4473925"><ns2:displayCharacter></ns2:displayCharacter><ns2:description>219</ns2:description><ns2:value>219.0</ns2:value></ns2:annotationElement><ns2:annotationElement position="1105" colour="-4473925"><ns2:displayCharacter></ns2:displayCharacter><ns2:description>219</ns2:description><ns2:value>219.0</ns2:value></ns2:annotationElement><ns2:annotationElement position="1106" colour="-4473925"><ns2:displayCharacter></ns2:displayCharacter><ns2:description>219</ns2:description><ns2:value>219.0</ns2:value></ns2:annotationElement><ns2:annotationElement position="1107" colour="-4473925"><ns2:displayCharacter></ns2:displayCharacter><ns2:description>219</ns2:description><ns2:value>219.0</ns2:value></ns2:annotationElement><ns2:annotationElement position="1108" colour="-4473925"><ns2:displayCharacter></ns2:displayCharacter><ns2:description>219</ns2:description><ns2:value>219.0</ns2:value></ns2:annotationElement><ns2:annotationElement position="1109" colour="-4473925"><ns2:displayCharacter></ns2:displayCharacter><ns2:description>219</ns2:description><ns2:value>219.0</ns2:value></ns2:annotationElement><ns2:annotationElement position="1110" colour="-4473925"><ns2:displayCharacter></ns2:displayCharacter><ns2:description>219</ns2:description><ns2:value>219.0</ns2:value></ns2:annotationElement><ns2:annotationElement position="1111" colour="-4473925"><ns2:displayCharacter></ns2:displayCharacter><ns2:description>219</ns2:description><ns2:value>219.0</ns2:value></ns2:annotationElement><ns2:annotationElement position="1112" colour="-4473925"><ns2:displayCharacter></ns2:displayCharacter><ns2:description>219</ns2:description><ns2:value>219.0</ns2:value></ns2:annotationElement><ns2:annotationElement position="1113" colour="-4473925"><ns2:displayCharacter></ns2:displayCharacter><ns2:description>219</ns2:description><ns2:value>219.0</ns2:value></ns2:annotationElement><ns2:annotationElement position="1114" colour="-4539718"><ns2:displayCharacter></ns2:displayCharacter><ns2:description>218</ns2:description><ns2:value>218.0</ns2:value></ns2:annotationElement><ns2:annotationElement position="1115" colour="-4473925"><ns2:displayCharacter></ns2:displayCharacter><ns2:description>219</ns2:description><ns2:value>219.0</ns2:value></ns2:annotationElement><ns2:annotationElement position="1116" colour="-4473925"><ns2:displayCharacter></ns2:displayCharacter><ns2:description>219</ns2:description><ns2:value>219.0</ns2:value></ns2:annotationElement><ns2:annotationElement position="1117" colour="-4473925"><ns2:displayCharacter></ns2:displayCharacter><ns2:description>219</ns2:description><ns2:value>219.0</ns2:value></ns2:annotationElement><ns2:annotationElement position="1118" colour="-4473925"><ns2:displayCharacter></ns2:displayCharacter><ns2:description>220</ns2:description><ns2:value>220.0</ns2:value></ns2:annotationElement><ns2:annotationElement position="1119" colour="-4473925"><ns2:displayCharacter></ns2:displayCharacter><ns2:description>220</ns2:description><ns2:value>220.0</ns2:value></ns2:annotationElement><ns2:annotationElement position="1120" colour="-4473925"><ns2:displayCharacter></ns2:displayCharacter><ns2:description>220</ns2:description><ns2:value>220.0</ns2:value></ns2:annotationElement><ns2:annotationElement position="1121" colour="-4473925"><ns2:displayCharacter></ns2:displayCharacter><ns2:description>220</ns2:description><ns2:value>220.0</ns2:value></ns2:annotationElement><ns2:annotationElement position="1122" colour="-4473925"><ns2:displayCharacter></ns2:displayCharacter><ns2:description>220</ns2:description><ns2:value>220.0</ns2:value></ns2:annotationElement><ns2:annotationElement position="1123" colour="-4473925"><ns2:displayCharacter></ns2:displayCharacter><ns2:description>220</ns2:description><ns2:value>220.0</ns2:value></ns2:annotationElement><ns2:annotationElement position="1124" colour="-4539718"><ns2:displayCharacter></ns2:displayCharacter><ns2:description>218</ns2:description><ns2:value>218.0</ns2:value></ns2:annotationElement><ns2:annotationElement position="1125" colour="-4539718"><ns2:displayCharacter></ns2:displayCharacter><ns2:description>218</ns2:description><ns2:value>218.0</ns2:value></ns2:annotationElement><ns2:annotationElement position="1126" colour="-4408132"><ns2:displayCharacter></ns2:displayCharacter><ns2:description>221</ns2:description><ns2:value>221.0</ns2:value></ns2:annotationElement><ns2:annotationElement position="1127" colour="-4473925"><ns2:displayCharacter></ns2:displayCharacter><ns2:description>220</ns2:description><ns2:value>220.0</ns2:value></ns2:annotationElement><ns2:annotationElement position="1128" colour="-4408132"><ns2:displayCharacter></ns2:displayCharacter><ns2:description>221</ns2:description><ns2:value>221.0</ns2:value></ns2:annotationElement><ns2:annotationElement position="1129" colour="-4408132"><ns2:displayCharacter></ns2:displayCharacter><ns2:description>221</ns2:description><ns2:value>221.0</ns2:value></ns2:annotationElement><ns2:annotationElement position="1130" colour="-4408132"><ns2:displayCharacter></ns2:displayCharacter><ns2:description>222</ns2:description><ns2:value>222.0</ns2:value></ns2:annotationElement><ns2:annotationElement position="1131" colour="-4408132"><ns2:displayCharacter></ns2:displayCharacter><ns2:description>222</ns2:description><ns2:value>222.0</ns2:value></ns2:annotationElement><ns2:annotationElement position="1132" colour="-4408132"><ns2:displayCharacter></ns2:displayCharacter><ns2:description>222</ns2:description><ns2:value>222.0</ns2:value></ns2:annotationElement><ns2:annotationElement position="1133" colour="-4408132"><ns2:displayCharacter></ns2:displayCharacter><ns2:description>222</ns2:description><ns2:value>222.0</ns2:value></ns2:annotationElement><ns2:annotationElement position="1134" colour="-4408132"><ns2:displayCharacter></ns2:displayCharacter><ns2:description>222</ns2:description><ns2:value>222.0</ns2:value></ns2:annotationElement><ns2:annotationElement position="1135" colour="-4408132"><ns2:displayCharacter></ns2:displayCharacter><ns2:description>221</ns2:description><ns2:value>221.0</ns2:value></ns2:annotationElement><ns2:annotationElement position="1136" colour="-4408132"><ns2:displayCharacter></ns2:displayCharacter><ns2:description>222</ns2:description><ns2:value>222.0</ns2:value></ns2:annotationElement><ns2:annotationElement position="1137" colour="-4408132"><ns2:displayCharacter></ns2:displayCharacter><ns2:description>221</ns2:description><ns2:value>221.0</ns2:value></ns2:annotationElement><ns2:annotationElement position="1138" colour="-4408132"><ns2:displayCharacter></ns2:displayCharacter><ns2:description>222</ns2:description><ns2:value>222.0</ns2:value></ns2:annotationElement><ns2:annotationElement position="1139" colour="-4408132"><ns2:displayCharacter></ns2:displayCharacter><ns2:description>222</ns2:description><ns2:value>222.0</ns2:value></ns2:annotationElement><ns2:annotationElement position="1140" colour="-4408132"><ns2:displayCharacter></ns2:displayCharacter><ns2:description>222</ns2:description><ns2:value>222.0</ns2:value></ns2:annotationElement><ns2:annotationElement position="1141" colour="-4408132"><ns2:displayCharacter></ns2:displayCharacter><ns2:description>222</ns2:description><ns2:value>222.0</ns2:value></ns2:annotationElement><ns2:annotationElement position="1142" colour="-4408132"><ns2:displayCharacter></ns2:displayCharacter><ns2:description>222</ns2:description><ns2:value>222.0</ns2:value></ns2:annotationElement><ns2:annotationElement position="1143" colour="-4408132"><ns2:displayCharacter></ns2:displayCharacter><ns2:description>222</ns2:description><ns2:value>222.0</ns2:value></ns2:annotationElement><ns2:annotationElement position="1144" colour="-4408132"><ns2:displayCharacter></ns2:displayCharacter><ns2:description>222</ns2:description><ns2:value>222.0</ns2:value></ns2:annotationElement><ns2:annotationElement position="1145" colour="-4408132"><ns2:displayCharacter></ns2:displayCharacter><ns2:description>222</ns2:description><ns2:value>222.0</ns2:value></ns2:annotationElement><ns2:annotationElement position="1146" colour="-4408132"><ns2:displayCharacter></ns2:displayCharacter><ns2:description>221</ns2:description><ns2:value>221.0</ns2:value></ns2:annotationElement><ns2:annotationElement position="1147" colour="-4408132"><ns2:displayCharacter></ns2:displayCharacter><ns2:description>222</ns2:description><ns2:value>222.0</ns2:value></ns2:annotationElement><ns2:annotationElement position="1148" colour="-4408132"><ns2:displayCharacter></ns2:displayCharacter><ns2:description>222</ns2:description><ns2:value>222.0</ns2:value></ns2:annotationElement><ns2:annotationElement position="1149" colour="-4408132"><ns2:displayCharacter></ns2:displayCharacter><ns2:description>222</ns2:description><ns2:value>222.0</ns2:value></ns2:annotationElement><ns2:annotationElement position="1150" colour="-4276546"><ns2:displayCharacter></ns2:displayCharacter><ns2:description>226</ns2:description><ns2:value>226.0</ns2:value></ns2:annotationElement><ns2:annotationElement position="1151" colour="-4276546"><ns2:displayCharacter></ns2:displayCharacter><ns2:description>226</ns2:description><ns2:value>226.0</ns2:value></ns2:annotationElement><ns2:annotationElement position="1152" colour="-4276546"><ns2:displayCharacter></ns2:displayCharacter><ns2:description>226</ns2:description><ns2:value>226.0</ns2:value></ns2:annotationElement><ns2:annotationElement position="1153" colour="-4276546"><ns2:displayCharacter></ns2:displayCharacter><ns2:description>226</ns2:description><ns2:value>226.0</ns2:value></ns2:annotationElement><ns2:annotationElement position="1154" colour="-12566464"><ns2:displayCharacter></ns2:displayCharacter><ns2:description>1</ns2:description><ns2:value>1.0</ns2:value></ns2:annotationElement><ns2:annotationElement position="1155" colour="-12566464"><ns2:displayCharacter></ns2:displayCharacter><ns2:description>1</ns2:description><ns2:value>1.0</ns2:value></ns2:annotationElement><ns2:annotationElement position="1156" colour="-12566464"><ns2:displayCharacter></ns2:displayCharacter><ns2:description>1</ns2:description><ns2:value>1.0</ns2:value></ns2:annotationElement><ns2:annotationElement position="1157" colour="-12566464"><ns2:displayCharacter></ns2:displayCharacter><ns2:description>1</ns2:description><ns2:value>1.0</ns2:value></ns2:annotationElement><ns2:annotationElement position="1158" colour="-12566464"><ns2:displayCharacter></ns2:displayCharacter><ns2:description>1</ns2:description><ns2:value>1.0</ns2:value></ns2:annotationElement><ns2:annotationElement position="1159" colour="-12566464"><ns2:displayCharacter></ns2:displayCharacter><ns2:description>1</ns2:description><ns2:value>1.0</ns2:value></ns2:annotationElement><ns2:annotationElement position="1160" colour="-4276546"><ns2:displayCharacter></ns2:displayCharacter><ns2:description>226</ns2:description><ns2:value>226.0</ns2:value></ns2:annotationElement><ns2:annotationElement position="1161" colour="-4276546"><ns2:displayCharacter></ns2:displayCharacter><ns2:description>226</ns2:description><ns2:value>226.0</ns2:value></ns2:annotationElement><ns2:annotationElement position="1162" colour="-4276546"><ns2:displayCharacter></ns2:displayCharacter><ns2:description>226</ns2:description><ns2:value>226.0</ns2:value></ns2:annotationElement><ns2:annotationElement position="1163" colour="-4276546"><ns2:displayCharacter></ns2:displayCharacter><ns2:description>226</ns2:description><ns2:value>226.0</ns2:value></ns2:annotationElement><ns2:annotationElement position="1164" colour="-4276546"><ns2:displayCharacter></ns2:displayCharacter><ns2:description>226</ns2:description><ns2:value>226.0</ns2:value></ns2:annotationElement><ns2:annotationElement position="1165" colour="-4276546"><ns2:displayCharacter></ns2:displayCharacter><ns2:description>226</ns2:description><ns2:value>226.0</ns2:value></ns2:annotationElement><ns2:annotationElement position="1166" colour="-4276546"><ns2:displayCharacter></ns2:displayCharacter><ns2:description>226</ns2:description><ns2:value>226.0</ns2:value></ns2:annotationElement><ns2:annotationElement position="1167" colour="-4276546"><ns2:displayCharacter></ns2:displayCharacter><ns2:description>226</ns2:description><ns2:value>226.0</ns2:value></ns2:annotationElement><ns2:annotationElement position="1168" colour="-4276546"><ns2:displayCharacter></ns2:displayCharacter><ns2:description>226</ns2:description><ns2:value>226.0</ns2:value></ns2:annotationElement><ns2:annotationElement position="1169" colour="-4276546"><ns2:displayCharacter></ns2:displayCharacter><ns2:description>226</ns2:description><ns2:value>226.0</ns2:value></ns2:annotationElement><ns2:annotationElement position="1170" colour="-4276546"><ns2:displayCharacter></ns2:displayCharacter><ns2:description>226</ns2:description><ns2:value>226.0</ns2:value></ns2:annotationElement><ns2:annotationElement position="1171" colour="-4276546"><ns2:displayCharacter></ns2:displayCharacter><ns2:description>226</ns2:description><ns2:value>226.0</ns2:value></ns2:annotationElement><ns2:annotationElement position="1172" colour="-4276546"><ns2:displayCharacter></ns2:displayCharacter><ns2:description>226</ns2:description><ns2:value>226.0</ns2:value></ns2:annotationElement><ns2:annotationElement position="1173" colour="-4276546"><ns2:displayCharacter></ns2:displayCharacter><ns2:description>226</ns2:description><ns2:value>226.0</ns2:value></ns2:annotationElement><ns2:annotationElement position="1174" colour="-4276546"><ns2:displayCharacter></ns2:displayCharacter><ns2:description>226</ns2:description><ns2:value>226.0</ns2:value></ns2:annotationElement><ns2:annotationElement position="1175" colour="-4276546"><ns2:displayCharacter></ns2:displayCharacter><ns2:description>225</ns2:description><ns2:value>225.0</ns2:value></ns2:annotationElement><ns2:annotationElement position="1176" colour="-4276546"><ns2:displayCharacter></ns2:displayCharacter><ns2:description>226</ns2:description><ns2:value>226.0</ns2:value></ns2:annotationElement><ns2:annotationElement position="1177" colour="-4342339"><ns2:displayCharacter></ns2:displayCharacter><ns2:description>223</ns2:description><ns2:value>223.0</ns2:value></ns2:annotationElement><ns2:annotationElement position="1178" colour="-4473925"><ns2:displayCharacter></ns2:displayCharacter><ns2:description>220</ns2:description><ns2:value>220.0</ns2:value></ns2:annotationElement><ns2:annotationElement position="1179" colour="-4276546"><ns2:displayCharacter></ns2:displayCharacter><ns2:description>226</ns2:description><ns2:value>226.0</ns2:value></ns2:annotationElement><ns2:annotationElement position="1180" colour="-4276546"><ns2:displayCharacter></ns2:displayCharacter><ns2:description>226</ns2:description><ns2:value>226.0</ns2:value></ns2:annotationElement><ns2:annotationElement position="1181" colour="-4276546"><ns2:displayCharacter></ns2:displayCharacter><ns2:description>226</ns2:description><ns2:value>226.0</ns2:value></ns2:annotationElement><ns2:annotationElement position="1182" colour="-4276546"><ns2:displayCharacter></ns2:displayCharacter><ns2:description>226</ns2:description><ns2:value>226.0</ns2:value></ns2:annotationElement><ns2:annotationElement position="1183" colour="-4276546"><ns2:displayCharacter></ns2:displayCharacter><ns2:description>226</ns2:description><ns2:value>226.0</ns2:value></ns2:annotationElement><ns2:annotationElement position="1184" colour="-4276546"><ns2:displayCharacter></ns2:displayCharacter><ns2:description>226</ns2:description><ns2:value>226.0</ns2:value></ns2:annotationElement><ns2:annotationElement position="1185" colour="-4276546"><ns2:displayCharacter></ns2:displayCharacter><ns2:description>226</ns2:description><ns2:value>226.0</ns2:value></ns2:annotationElement><ns2:annotationElement position="1186" colour="-4276546"><ns2:displayCharacter></ns2:displayCharacter><ns2:description>226</ns2:description><ns2:value>226.0</ns2:value></ns2:annotationElement><ns2:annotationElement position="1187" colour="-4276546"><ns2:displayCharacter></ns2:displayCharacter><ns2:description>226</ns2:description><ns2:value>226.0</ns2:value></ns2:annotationElement><ns2:annotationElement position="1188" colour="-4276546"><ns2:displayCharacter></ns2:displayCharacter><ns2:description>226</ns2:description><ns2:value>226.0</ns2:value></ns2:annotationElement><ns2:annotationElement position="1189" colour="-4276546"><ns2:displayCharacter></ns2:displayCharacter><ns2:description>226</ns2:description><ns2:value>226.0</ns2:value></ns2:annotationElement><ns2:annotationElement position="1190" colour="-4276546"><ns2:displayCharacter></ns2:displayCharacter><ns2:description>226</ns2:description><ns2:value>226.0</ns2:value></ns2:annotationElement><ns2:annotationElement position="1191" colour="-4276546"><ns2:displayCharacter></ns2:displayCharacter><ns2:description>226</ns2:description><ns2:value>226.0</ns2:value></ns2:annotationElement><ns2:annotationElement position="1192" colour="-4276546"><ns2:displayCharacter></ns2:displayCharacter><ns2:description>226</ns2:description><ns2:value>226.0</ns2:value></ns2:annotationElement><ns2:annotationElement position="1193" colour="-4276546"><ns2:displayCharacter></ns2:displayCharacter><ns2:description>225</ns2:description><ns2:value>225.0</ns2:value></ns2:annotationElement><ns2:annotationElement position="1194" colour="-4276546"><ns2:displayCharacter></ns2:displayCharacter><ns2:description>226</ns2:description><ns2:value>226.0</ns2:value></ns2:annotationElement><ns2:annotationElement position="1195" colour="-4276546"><ns2:displayCharacter></ns2:displayCharacter><ns2:description>226</ns2:description><ns2:value>226.0</ns2:value></ns2:annotationElement><ns2:annotationElement position="1196" colour="-4276546"><ns2:displayCharacter></ns2:displayCharacter><ns2:description>226</ns2:description><ns2:value>226.0</ns2:value></ns2:annotationElement><ns2:annotationElement position="1197" colour="-4276546"><ns2:displayCharacter></ns2:displayCharacter><ns2:description>226</ns2:description><ns2:value>226.0</ns2:value></ns2:annotationElement><ns2:annotationElement position="1198" colour="-4276546"><ns2:displayCharacter></ns2:displayCharacter><ns2:description>226</ns2:description><ns2:value>226.0</ns2:value></ns2:annotationElement><ns2:annotationElement position="1199" colour="-3552823"><ns2:displayCharacter></ns2:displayCharacter><ns2:description>244</ns2:description><ns2:value>244.0</ns2:value></ns2:annotationElement><ns2:annotationElement position="1200" colour="-3552823"><ns2:displayCharacter></ns2:displayCharacter><ns2:description>244</ns2:description><ns2:value>244.0</ns2:value></ns2:annotationElement><ns2:annotationElement position="1201" colour="-3552823"><ns2:displayCharacter></ns2:displayCharacter><ns2:description>244</ns2:description><ns2:value>244.0</ns2:value></ns2:annotationElement><ns2:annotationElement position="1202" colour="-3552823"><ns2:displayCharacter></ns2:displayCharacter><ns2:description>244</ns2:description><ns2:value>244.0</ns2:value></ns2:annotationElement><ns2:annotationElement position="1203" colour="-3552823"><ns2:displayCharacter></ns2:displayCharacter><ns2:description>244</ns2:description><ns2:value>244.0</ns2:value></ns2:annotationElement><ns2:annotationElement position="1204" colour="-3552823"><ns2:displayCharacter></ns2:displayCharacter><ns2:description>244</ns2:description><ns2:value>244.0</ns2:value></ns2:annotationElement><ns2:annotationElement position="1205" colour="-3552823"><ns2:displayCharacter></ns2:displayCharacter><ns2:description>244</ns2:description><ns2:value>244.0</ns2:value></ns2:annotationElement><ns2:annotationElement position="1206" colour="-3618616"><ns2:displayCharacter></ns2:displayCharacter><ns2:description>243</ns2:description><ns2:value>243.0</ns2:value></ns2:annotationElement><ns2:annotationElement position="1207" colour="-3618616"><ns2:displayCharacter></ns2:displayCharacter><ns2:description>243</ns2:description><ns2:value>243.0</ns2:value></ns2:annotationElement><ns2:annotationElement position="1208" colour="-3684409"><ns2:displayCharacter></ns2:displayCharacter><ns2:description>242</ns2:description><ns2:value>242.0</ns2:value></ns2:annotationElement><ns2:annotationElement position="1209" colour="-3684409"><ns2:displayCharacter></ns2:displayCharacter><ns2:description>241</ns2:description><ns2:value>241.0</ns2:value></ns2:annotationElement><ns2:annotationElement position="1210" colour="-3684409"><ns2:displayCharacter></ns2:displayCharacter><ns2:description>241</ns2:description><ns2:value>241.0</ns2:value></ns2:annotationElement><ns2:annotationElement position="1211" colour="-3618616"><ns2:displayCharacter></ns2:displayCharacter><ns2:description>243</ns2:description><ns2:value>243.0</ns2:value></ns2:annotationElement><ns2:annotationElement position="1212" colour="-3026479"><ns2:displayCharacter></ns2:displayCharacter><ns2:description>259</ns2:description><ns2:value>259.0</ns2:value></ns2:annotationElement><ns2:annotationElement position="1213" colour="-3026479"><ns2:displayCharacter></ns2:displayCharacter><ns2:description>259</ns2:description><ns2:value>259.0</ns2:value></ns2:annotationElement><ns2:annotationElement position="1214" colour="-3092272"><ns2:displayCharacter></ns2:displayCharacter><ns2:description>258</ns2:description><ns2:value>258.0</ns2:value></ns2:annotationElement><ns2:annotationElement position="1215" colour="-2960686"><ns2:displayCharacter></ns2:displayCharacter><ns2:description>260</ns2:description><ns2:value>260.0</ns2:value></ns2:annotationElement><ns2:annotationElement position="1216" colour="-2960686"><ns2:displayCharacter></ns2:displayCharacter><ns2:description>260</ns2:description><ns2:value>260.0</ns2:value></ns2:annotationElement><ns2:annotationElement position="1217" colour="-2960686"><ns2:displayCharacter></ns2:displayCharacter><ns2:description>261</ns2:description><ns2:value>261.0</ns2:value></ns2:annotationElement><ns2:annotationElement position="1218" colour="-2960686"><ns2:displayCharacter></ns2:displayCharacter><ns2:description>261</ns2:description><ns2:value>261.0</ns2:value></ns2:annotationElement><ns2:annotationElement position="1219" colour="-5197648"><ns2:displayCharacter></ns2:displayCharacter><ns2:description>200</ns2:description><ns2:value>200.0</ns2:value></ns2:annotationElement><ns2:annotationElement position="1220" colour="-4079167"><ns2:displayCharacter></ns2:displayCharacter><ns2:description>230</ns2:description><ns2:value>230.0</ns2:value></ns2:annotationElement><ns2:annotationElement position="1221" colour="-3158065"><ns2:displayCharacter></ns2:displayCharacter><ns2:description>255</ns2:description><ns2:value>255.0</ns2:value></ns2:annotationElement><ns2:annotationElement position="1222" colour="-3092272"><ns2:displayCharacter></ns2:displayCharacter><ns2:description>257</ns2:description><ns2:value>257.0</ns2:value></ns2:annotationElement><ns2:annotationElement position="1223" colour="-3092272"><ns2:displayCharacter></ns2:displayCharacter><ns2:description>257</ns2:description><ns2:value>257.0</ns2:value></ns2:annotationElement><ns2:annotationElement position="1224" colour="-3092272"><ns2:displayCharacter></ns2:displayCharacter><ns2:description>257</ns2:description><ns2:value>257.0</ns2:value></ns2:annotationElement><ns2:annotationElement position="1225" colour="-2960686"><ns2:displayCharacter></ns2:displayCharacter><ns2:description>260</ns2:description><ns2:value>260.0</ns2:value></ns2:annotationElement><ns2:annotationElement position="1226" colour="-4473925"><ns2:displayCharacter></ns2:displayCharacter><ns2:description>219</ns2:description><ns2:value>219.0</ns2:value></ns2:annotationElement><ns2:annotationElement position="1227" colour="-11842741"><ns2:displayCharacter></ns2:displayCharacter><ns2:description>21</ns2:description><ns2:value>21.0</ns2:value></ns2:annotationElement><ns2:annotationElement position="1228" colour="-11974327"><ns2:displayCharacter></ns2:displayCharacter><ns2:description>17</ns2:description><ns2:value>17.0</ns2:value></ns2:annotationElement><ns2:annotationElement position="1229" colour="-11316397"><ns2:displayCharacter></ns2:displayCharacter><ns2:description>34</ns2:description><ns2:value>34.0</ns2:value></ns2:annotationElement><ns2:annotationElement position="1230" colour="-11316397"><ns2:displayCharacter></ns2:displayCharacter><ns2:description>34</ns2:description><ns2:value>34.0</ns2:value></ns2:annotationElement><ns2:annotationElement position="1231" colour="-11316397"><ns2:displayCharacter></ns2:displayCharacter><ns2:description>34</ns2:description><ns2:value>34.0</ns2:value></ns2:annotationElement><ns2:annotationElement position="1232" colour="-11447983"><ns2:displayCharacter></ns2:displayCharacter><ns2:description>31</ns2:description><ns2:value>31.0</ns2:value></ns2:annotationElement><ns2:annotationElement position="1233" colour="-11316397"><ns2:displayCharacter></ns2:displayCharacter><ns2:description>35</ns2:description><ns2:value>35.0</ns2:value></ns2:annotationElement><ns2:annotationElement position="1234" colour="-10658467"><ns2:displayCharacter></ns2:displayCharacter><ns2:description>53</ns2:description><ns2:value>53.0</ns2:value></ns2:annotationElement><ns2:annotationElement position="1235" colour="-10592674"><ns2:displayCharacter></ns2:displayCharacter><ns2:description>54</ns2:description><ns2:value>54.0</ns2:value></ns2:annotationElement><ns2:annotationElement position="1236" colour="-3092272"><ns2:displayCharacter></ns2:displayCharacter><ns2:description>258</ns2:description><ns2:value>258.0</ns2:value></ns2:annotationElement><ns2:annotationElement position="1237" colour="-3092272"><ns2:displayCharacter></ns2:displayCharacter><ns2:description>258</ns2:description><ns2:value>258.0</ns2:value></ns2:annotationElement><ns2:annotationElement position="1238" colour="-3092272"><ns2:displayCharacter></ns2:displayCharacter><ns2:description>258</ns2:description><ns2:value>258.0</ns2:value></ns2:annotationElement><ns2:annotationElement position="1239" colour="-2894893"><ns2:displayCharacter></ns2:displayCharacter><ns2:description>263</ns2:description><ns2:value>263.0</ns2:value></ns2:annotationElement><ns2:annotationElement position="1240" colour="-2894893"><ns2:displayCharacter></ns2:displayCharacter><ns2:description>263</ns2:description><ns2:value>263.0</ns2:value></ns2:annotationElement><ns2:annotationElement position="1241" colour="-2894893"><ns2:displayCharacter></ns2:displayCharacter><ns2:description>263</ns2:description><ns2:value>263.0</ns2:value></ns2:annotationElement><ns2:annotationElement position="1242" colour="-2960686"><ns2:displayCharacter></ns2:displayCharacter><ns2:description>260</ns2:description><ns2:value>260.0</ns2:value></ns2:annotationElement><ns2:annotationElement position="1243" colour="-2894893"><ns2:displayCharacter></ns2:displayCharacter><ns2:description>262</ns2:description><ns2:value>262.0</ns2:value></ns2:annotationElement><ns2:annotationElement position="1244" colour="-2894893"><ns2:displayCharacter></ns2:displayCharacter><ns2:description>263</ns2:description><ns2:value>263.0</ns2:value></ns2:annotationElement><ns2:annotationElement position="1245" colour="-2894893"><ns2:displayCharacter></ns2:displayCharacter><ns2:description>263</ns2:description><ns2:value>263.0</ns2:value></ns2:annotationElement><ns2:annotationElement position="1246" colour="-2894893"><ns2:displayCharacter></ns2:displayCharacter><ns2:description>263</ns2:description><ns2:value>263.0</ns2:value></ns2:annotationElement><ns2:annotationElement position="1247" colour="-2894893"><ns2:displayCharacter></ns2:displayCharacter><ns2:description>263</ns2:description><ns2:value>263.0</ns2:value></ns2:annotationElement><ns2:annotationElement position="1248" colour="-2894893"><ns2:displayCharacter></ns2:displayCharacter><ns2:description>263</ns2:description><ns2:value>263.0</ns2:value></ns2:annotationElement><ns2:annotationElement position="1249" colour="-2894893"><ns2:displayCharacter></ns2:displayCharacter><ns2:description>262</ns2:description><ns2:value>262.0</ns2:value></ns2:annotationElement><ns2:annotationElement position="1250" colour="-3881788"><ns2:displayCharacter></ns2:displayCharacter><ns2:description>235</ns2:description><ns2:value>235.0</ns2:value></ns2:annotationElement><ns2:annotationElement position="1251" colour="-3750202"><ns2:displayCharacter></ns2:displayCharacter><ns2:description>239</ns2:description><ns2:value>239.0</ns2:value></ns2:annotationElement><ns2:annotationElement position="1252" colour="-3750202"><ns2:displayCharacter></ns2:displayCharacter><ns2:description>239</ns2:description><ns2:value>239.0</ns2:value></ns2:annotationElement><ns2:annotationElement position="1253" colour="-4342339"><ns2:displayCharacter></ns2:displayCharacter><ns2:description>224</ns2:description><ns2:value>224.0</ns2:value></ns2:annotationElement><ns2:annotationElement position="1254" colour="-3421237"><ns2:displayCharacter></ns2:displayCharacter><ns2:description>249</ns2:description><ns2:value>249.0</ns2:value></ns2:annotationElement><ns2:annotationElement position="1255" colour="-3618616"><ns2:displayCharacter></ns2:displayCharacter><ns2:description>243</ns2:description><ns2:value>243.0</ns2:value></ns2:annotationElement><ns2:annotationElement position="1256" colour="-3421237"><ns2:displayCharacter></ns2:displayCharacter><ns2:description>249</ns2:description><ns2:value>249.0</ns2:value></ns2:annotationElement><ns2:annotationElement position="1257" colour="-3421237"><ns2:displayCharacter></ns2:displayCharacter><ns2:description>249</ns2:description><ns2:value>249.0</ns2:value></ns2:annotationElement><ns2:annotationElement position="1258" colour="-11250604"><ns2:displayCharacter></ns2:displayCharacter><ns2:description>37</ns2:description><ns2:value>37.0</ns2:value></ns2:annotationElement><ns2:annotationElement position="1259" colour="-10329502"><ns2:displayCharacter></ns2:displayCharacter><ns2:description>61</ns2:description><ns2:value>61.0</ns2:value></ns2:annotationElement><ns2:annotationElement position="1260" colour="-4342339"><ns2:displayCharacter></ns2:displayCharacter><ns2:description>224</ns2:description><ns2:value>224.0</ns2:value></ns2:annotationElement><ns2:annotationElement position="1261" colour="-2894893"><ns2:displayCharacter></ns2:displayCharacter><ns2:description>263</ns2:description><ns2:value>263.0</ns2:value></ns2:annotationElement><ns2:annotationElement position="1262" colour="-2894893"><ns2:displayCharacter></ns2:displayCharacter><ns2:description>263</ns2:description><ns2:value>263.0</ns2:value></ns2:annotationElement><ns2:annotationElement position="1263" colour="-2894893"><ns2:displayCharacter></ns2:displayCharacter><ns2:description>263</ns2:description><ns2:value>263.0</ns2:value></ns2:annotationElement><ns2:annotationElement position="1264" colour="-2894893"><ns2:displayCharacter></ns2:displayCharacter><ns2:description>263</ns2:description><ns2:value>263.0</ns2:value></ns2:annotationElement><ns2:annotationElement position="1265" colour="-2894893"><ns2:displayCharacter></ns2:displayCharacter><ns2:description>263</ns2:description><ns2:value>263.0</ns2:value></ns2:annotationElement><ns2:annotationElement position="1266" colour="-3026479"><ns2:displayCharacter></ns2:displayCharacter><ns2:description>259</ns2:description><ns2:value>259.0</ns2:value></ns2:annotationElement><ns2:annotationElement position="1267" colour="-3026479"><ns2:displayCharacter></ns2:displayCharacter><ns2:description>259</ns2:description><ns2:value>259.0</ns2:value></ns2:annotationElement><ns2:annotationElement position="1268" colour="-2894893"><ns2:displayCharacter></ns2:displayCharacter><ns2:description>263</ns2:description><ns2:value>263.0</ns2:value></ns2:annotationElement><ns2:annotationElement position="1269" colour="-2894893"><ns2:displayCharacter></ns2:displayCharacter><ns2:description>263</ns2:description><ns2:value>263.0</ns2:value></ns2:annotationElement><ns2:annotationElement position="1270" colour="-2894893"><ns2:displayCharacter></ns2:displayCharacter><ns2:description>263</ns2:description><ns2:value>263.0</ns2:value></ns2:annotationElement><ns2:annotationElement position="1271" colour="-2894893"><ns2:displayCharacter></ns2:displayCharacter><ns2:description>263</ns2:description><ns2:value>263.0</ns2:value></ns2:annotationElement><ns2:annotationElement position="1272" colour="-2894893"><ns2:displayCharacter></ns2:displayCharacter><ns2:description>263</ns2:description><ns2:value>263.0</ns2:value></ns2:annotationElement><ns2:annotationElement position="1273" colour="-2894893"><ns2:displayCharacter></ns2:displayCharacter><ns2:description>263</ns2:description><ns2:value>263.0</ns2:value></ns2:annotationElement><ns2:annotationElement position="1274" colour="-2960686"><ns2:displayCharacter></ns2:displayCharacter><ns2:description>260</ns2:description><ns2:value>260.0</ns2:value></ns2:annotationElement><ns2:annotationElement position="1275" colour="-2960686"><ns2:displayCharacter></ns2:displayCharacter><ns2:description>260</ns2:description><ns2:value>260.0</ns2:value></ns2:annotationElement><ns2:annotationElement position="1276" colour="-2894893"><ns2:displayCharacter></ns2:displayCharacter><ns2:description>263</ns2:description><ns2:value>263.0</ns2:value></ns2:annotationElement><ns2:annotationElement position="1277" colour="-2894893"><ns2:displayCharacter></ns2:displayCharacter><ns2:description>263</ns2:description><ns2:value>263.0</ns2:value></ns2:annotationElement><ns2:annotationElement position="1278" colour="-2894893"><ns2:displayCharacter></ns2:displayCharacter><ns2:description>263</ns2:description><ns2:value>263.0</ns2:value></ns2:annotationElement><ns2:annotationElement position="1279" colour="-2894893"><ns2:displayCharacter></ns2:displayCharacter><ns2:description>263</ns2:description><ns2:value>263.0</ns2:value></ns2:annotationElement><ns2:annotationElement position="1280" colour="-2894893"><ns2:displayCharacter></ns2:displayCharacter><ns2:description>263</ns2:description><ns2:value>263.0</ns2:value></ns2:annotationElement><ns2:annotationElement position="1281" colour="-2894893"><ns2:displayCharacter></ns2:displayCharacter><ns2:description>262</ns2:description><ns2:value>262.0</ns2:value></ns2:annotationElement><ns2:annotationElement position="1282" colour="-2894893"><ns2:displayCharacter></ns2:displayCharacter><ns2:description>262</ns2:description><ns2:value>262.0</ns2:value></ns2:annotationElement><ns2:annotationElement position="1283" colour="-4868683"><ns2:displayCharacter></ns2:displayCharacter><ns2:description>209</ns2:description><ns2:value>209.0</ns2:value></ns2:annotationElement><ns2:annotationElement position="1284" colour="-4868683"><ns2:displayCharacter></ns2:displayCharacter><ns2:description>209</ns2:description><ns2:value>209.0</ns2:value></ns2:annotationElement><ns2:annotationElement position="1285" colour="-3618616"><ns2:displayCharacter></ns2:displayCharacter><ns2:description>243</ns2:description><ns2:value>243.0</ns2:value></ns2:annotationElement><ns2:annotationElement position="1286" colour="-3552823"><ns2:displayCharacter></ns2:displayCharacter><ns2:description>244</ns2:description><ns2:value>244.0</ns2:value></ns2:annotationElement><ns2:annotationElement position="1287" colour="-5197648"><ns2:displayCharacter></ns2:displayCharacter><ns2:description>201</ns2:description><ns2:value>201.0</ns2:value></ns2:annotationElement><ns2:annotationElement position="1288" colour="-5263441"><ns2:displayCharacter></ns2:displayCharacter><ns2:description>199</ns2:description><ns2:value>199.0</ns2:value></ns2:annotationElement><ns2:annotationElement position="1289" colour="-3750202"><ns2:displayCharacter></ns2:displayCharacter><ns2:description>239</ns2:description><ns2:value>239.0</ns2:value></ns2:annotationElement><ns2:annotationElement position="1290" colour="-3684409"><ns2:displayCharacter></ns2:displayCharacter><ns2:description>241</ns2:description><ns2:value>241.0</ns2:value></ns2:annotationElement><ns2:annotationElement position="1291" colour="-2894893"><ns2:displayCharacter></ns2:displayCharacter><ns2:description>263</ns2:description><ns2:value>263.0</ns2:value></ns2:annotationElement><ns2:annotationElement position="1292" colour="-2894893"><ns2:displayCharacter></ns2:displayCharacter><ns2:description>263</ns2:description><ns2:value>263.0</ns2:value></ns2:annotationElement><ns2:annotationElement position="1293" colour="-2894893"><ns2:displayCharacter></ns2:displayCharacter><ns2:description>262</ns2:description><ns2:value>262.0</ns2:value></ns2:annotationElement><ns2:annotationElement position="1294" colour="-9539986"><ns2:displayCharacter></ns2:displayCharacter><ns2:description>82</ns2:description><ns2:value>82.0</ns2:value></ns2:annotationElement><ns2:annotationElement position="1295" colour="-9539986"><ns2:displayCharacter></ns2:displayCharacter><ns2:description>82</ns2:description><ns2:value>82.0</ns2:value></ns2:annotationElement><ns2:annotationElement position="1296" colour="-9671572"><ns2:displayCharacter></ns2:displayCharacter><ns2:description>79</ns2:description><ns2:value>79.0</ns2:value></ns2:annotationElement><ns2:annotationElement position="1297" colour="-9671572"><ns2:displayCharacter></ns2:displayCharacter><ns2:description>80</ns2:description><ns2:value>80.0</ns2:value></ns2:annotationElement><ns2:annotationElement position="1298" colour="-2894893"><ns2:displayCharacter></ns2:displayCharacter><ns2:description>263</ns2:description><ns2:value>263.0</ns2:value></ns2:annotationElement><ns2:annotationElement position="1299" colour="-2763307"><ns2:displayCharacter></ns2:displayCharacter><ns2:description>267</ns2:description><ns2:value>267.0</ns2:value></ns2:annotationElement><ns2:annotationElement position="1300" colour="-2763307"><ns2:displayCharacter></ns2:displayCharacter><ns2:description>266</ns2:description><ns2:value>266.0</ns2:value></ns2:annotationElement><ns2:annotationElement position="1301" colour="-2763307"><ns2:displayCharacter></ns2:displayCharacter><ns2:description>266</ns2:description><ns2:value>266.0</ns2:value></ns2:annotationElement><ns2:annotationElement position="1302" colour="-4737097"><ns2:displayCharacter></ns2:displayCharacter><ns2:description>213</ns2:description><ns2:value>213.0</ns2:value></ns2:annotationElement><ns2:annotationElement position="1303" colour="-4737097"><ns2:displayCharacter></ns2:displayCharacter><ns2:description>213</ns2:description><ns2:value>213.0</ns2:value></ns2:annotationElement><ns2:annotationElement position="1304" colour="-9079435"><ns2:displayCharacter></ns2:displayCharacter><ns2:description>95</ns2:description><ns2:value>95.0</ns2:value></ns2:annotationElement><ns2:annotationElement position="1305" colour="-9474193"><ns2:displayCharacter></ns2:displayCharacter><ns2:description>84</ns2:description><ns2:value>84.0</ns2:value></ns2:annotationElement><ns2:annotationElement position="1306" colour="-7039852"><ns2:displayCharacter></ns2:displayCharacter><ns2:description>151</ns2:description><ns2:value>151.0</ns2:value></ns2:annotationElement><ns2:annotationElement position="1307" colour="-7039852"><ns2:displayCharacter></ns2:displayCharacter><ns2:description>151</ns2:description><ns2:value>151.0</ns2:value></ns2:annotationElement><ns2:annotationElement position="1308" colour="-5066062"><ns2:displayCharacter></ns2:displayCharacter><ns2:description>203</ns2:description><ns2:value>203.0</ns2:value></ns2:annotationElement><ns2:annotationElement position="1309" colour="-3158065"><ns2:displayCharacter></ns2:displayCharacter><ns2:description>256</ns2:description><ns2:value>256.0</ns2:value></ns2:annotationElement><ns2:annotationElement position="1310" colour="-3158065"><ns2:displayCharacter></ns2:displayCharacter><ns2:description>256</ns2:description><ns2:value>256.0</ns2:value></ns2:annotationElement><ns2:annotationElement position="1311" colour="-3158065"><ns2:displayCharacter></ns2:displayCharacter><ns2:description>256</ns2:description><ns2:value>256.0</ns2:value></ns2:annotationElement><ns2:annotationElement position="1312" colour="-3158065"><ns2:displayCharacter></ns2:displayCharacter><ns2:description>256</ns2:description><ns2:value>256.0</ns2:value></ns2:annotationElement><ns2:annotationElement position="1313" colour="-5131855"><ns2:displayCharacter></ns2:displayCharacter><ns2:description>202</ns2:description><ns2:value>202.0</ns2:value></ns2:annotationElement><ns2:annotationElement position="1314" colour="-7500403"><ns2:displayCharacter></ns2:displayCharacter><ns2:description>138</ns2:description><ns2:value>138.0</ns2:value></ns2:annotationElement><ns2:annotationElement position="1315" colour="-4934476"><ns2:displayCharacter></ns2:displayCharacter><ns2:description>207</ns2:description><ns2:value>207.0</ns2:value></ns2:annotationElement><ns2:annotationElement position="1316" colour="-5855578"><ns2:displayCharacter></ns2:displayCharacter><ns2:description>183</ns2:description><ns2:value>183.0</ns2:value></ns2:annotationElement><ns2:annotationElement position="1317" colour="-4934476"><ns2:displayCharacter></ns2:displayCharacter><ns2:description>207</ns2:description><ns2:value>207.0</ns2:value></ns2:annotationElement><ns2:annotationElement position="1318" colour="-2763307"><ns2:displayCharacter></ns2:displayCharacter><ns2:description>267</ns2:description><ns2:value>267.0</ns2:value></ns2:annotationElement><ns2:annotationElement position="1319" colour="-2763307"><ns2:displayCharacter></ns2:displayCharacter><ns2:description>267</ns2:description><ns2:value>267.0</ns2:value></ns2:annotationElement><ns2:annotationElement position="1320" colour="-2763307"><ns2:displayCharacter></ns2:displayCharacter><ns2:description>267</ns2:description><ns2:value>267.0</ns2:value></ns2:annotationElement><ns2:annotationElement position="1321" colour="-4144960"><ns2:displayCharacter></ns2:displayCharacter><ns2:description>229</ns2:description><ns2:value>229.0</ns2:value></ns2:annotationElement><ns2:annotationElement position="1322" colour="-3684409"><ns2:displayCharacter></ns2:displayCharacter><ns2:description>242</ns2:description><ns2:value>242.0</ns2:value></ns2:annotationElement><ns2:annotationElement position="1323" colour="-5921371"><ns2:displayCharacter></ns2:displayCharacter><ns2:description>181</ns2:description><ns2:value>181.0</ns2:value></ns2:annotationElement><ns2:annotationElement position="1324" colour="-5066062"><ns2:displayCharacter></ns2:displayCharacter><ns2:description>204</ns2:description><ns2:value>204.0</ns2:value></ns2:annotationElement><ns2:annotationElement position="1325" colour="-4013374"><ns2:displayCharacter></ns2:displayCharacter><ns2:description>232</ns2:description><ns2:value>232.0</ns2:value></ns2:annotationElement><ns2:annotationElement position="1326" colour="-4079167"><ns2:displayCharacter></ns2:displayCharacter><ns2:description>231</ns2:description><ns2:value>231.0</ns2:value></ns2:annotationElement><ns2:annotationElement position="1327" colour="-2763307"><ns2:displayCharacter></ns2:displayCharacter><ns2:description>267</ns2:description><ns2:value>267.0</ns2:value></ns2:annotationElement><ns2:annotationElement position="1328" colour="-3421237"><ns2:displayCharacter></ns2:displayCharacter><ns2:description>249</ns2:description><ns2:value>249.0</ns2:value></ns2:annotationElement><ns2:annotationElement position="1329" colour="-3421237"><ns2:displayCharacter></ns2:displayCharacter><ns2:description>249</ns2:description><ns2:value>249.0</ns2:value></ns2:annotationElement><ns2:annotationElement position="1330" colour="-4473925"><ns2:displayCharacter></ns2:displayCharacter><ns2:description>219</ns2:description><ns2:value>219.0</ns2:value></ns2:annotationElement><ns2:annotationElement position="1331" colour="-2763307"><ns2:displayCharacter></ns2:displayCharacter><ns2:description>267</ns2:description><ns2:value>267.0</ns2:value></ns2:annotationElement><ns2:annotationElement position="1332" colour="-2829100"><ns2:displayCharacter></ns2:displayCharacter><ns2:description>264</ns2:description><ns2:value>264.0</ns2:value></ns2:annotationElement><ns2:annotationElement position="1333" colour="-2829100"><ns2:displayCharacter></ns2:displayCharacter><ns2:description>264</ns2:description><ns2:value>264.0</ns2:value></ns2:annotationElement><ns2:annotationElement position="1334" colour="-3421237"><ns2:displayCharacter></ns2:displayCharacter><ns2:description>248</ns2:description><ns2:value>248.0</ns2:value></ns2:annotationElement><ns2:annotationElement position="1335" colour="-2894893"><ns2:displayCharacter></ns2:displayCharacter><ns2:description>263</ns2:description><ns2:value>263.0</ns2:value></ns2:annotationElement><ns2:annotationElement position="1336" colour="-2763307"><ns2:displayCharacter></ns2:displayCharacter><ns2:description>266</ns2:description><ns2:value>266.0</ns2:value></ns2:annotationElement><ns2:annotationElement position="1337" colour="-2763307"><ns2:displayCharacter></ns2:displayCharacter><ns2:description>267</ns2:description><ns2:value>267.0</ns2:value></ns2:annotationElement><ns2:annotationElement position="1338" colour="-2763307"><ns2:displayCharacter></ns2:displayCharacter><ns2:description>267</ns2:description><ns2:value>267.0</ns2:value></ns2:annotationElement><ns2:annotationElement position="1339" colour="-3289651"><ns2:displayCharacter></ns2:displayCharacter><ns2:description>252</ns2:description><ns2:value>252.0</ns2:value></ns2:annotationElement><ns2:annotationElement position="1340" colour="-2763307"><ns2:displayCharacter></ns2:displayCharacter><ns2:description>267</ns2:description><ns2:value>267.0</ns2:value></ns2:annotationElement><ns2:annotationElement position="1341" colour="-2763307"><ns2:displayCharacter></ns2:displayCharacter><ns2:description>267</ns2:description><ns2:value>267.0</ns2:value></ns2:annotationElement><ns2:annotationElement position="1342" colour="-2763307"><ns2:displayCharacter></ns2:displayCharacter><ns2:description>267</ns2:description><ns2:value>267.0</ns2:value></ns2:annotationElement><ns2:annotationElement position="1343" colour="-2763307"><ns2:displayCharacter></ns2:displayCharacter><ns2:description>267</ns2:description><ns2:value>267.0</ns2:value></ns2:annotationElement><ns2:annotationElement position="1344" colour="-2763307"><ns2:displayCharacter></ns2:displayCharacter><ns2:description>267</ns2:description><ns2:value>267.0</ns2:value></ns2:annotationElement><ns2:annotationElement position="1345" colour="-2763307"><ns2:displayCharacter></ns2:displayCharacter><ns2:description>267</ns2:description><ns2:value>267.0</ns2:value></ns2:annotationElement><ns2:annotationElement position="1346" colour="-2763307"><ns2:displayCharacter></ns2:displayCharacter><ns2:description>267</ns2:description><ns2:value>267.0</ns2:value></ns2:annotationElement><ns2:annotationElement position="1347" colour="-3552823"><ns2:displayCharacter></ns2:displayCharacter><ns2:description>244</ns2:description><ns2:value>244.0</ns2:value></ns2:annotationElement><ns2:annotationElement position="1348" colour="-2894893"><ns2:displayCharacter></ns2:displayCharacter><ns2:description>262</ns2:description><ns2:value>262.0</ns2:value></ns2:annotationElement><ns2:annotationElement position="1349" colour="-2763307"><ns2:displayCharacter></ns2:displayCharacter><ns2:description>267</ns2:description><ns2:value>267.0</ns2:value></ns2:annotationElement><ns2:annotationElement position="1350" colour="-2763307"><ns2:displayCharacter></ns2:displayCharacter><ns2:description>267</ns2:description><ns2:value>267.0</ns2:value></ns2:annotationElement><ns2:annotationElement position="1351" colour="-2763307"><ns2:displayCharacter></ns2:displayCharacter><ns2:description>267</ns2:description><ns2:value>267.0</ns2:value></ns2:annotationElement><ns2:annotationElement position="1352" colour="-2763307"><ns2:displayCharacter></ns2:displayCharacter><ns2:description>267</ns2:description><ns2:value>267.0</ns2:value></ns2:annotationElement><ns2:annotationElement position="1353" colour="-6118750"><ns2:displayCharacter></ns2:displayCharacter><ns2:description>176</ns2:description><ns2:value>176.0</ns2:value></ns2:annotationElement><ns2:annotationElement position="1354" colour="-2763307"><ns2:displayCharacter></ns2:displayCharacter><ns2:description>266</ns2:description><ns2:value>266.0</ns2:value></ns2:annotationElement><ns2:annotationElement position="1355" colour="-12566464"><ns2:displayCharacter></ns2:displayCharacter><ns2:description>1</ns2:description><ns2:value>1.0</ns2:value></ns2:annotationElement><ns2:annotationElement position="1356" colour="-3158065"><ns2:displayCharacter></ns2:displayCharacter><ns2:description>256</ns2:description><ns2:value>256.0</ns2:value></ns2:annotationElement><ns2:annotationElement position="1357" colour="-3158065"><ns2:displayCharacter></ns2:displayCharacter><ns2:description>256</ns2:description><ns2:value>256.0</ns2:value></ns2:annotationElement><ns2:annotationElement position="1358" colour="-2763307"><ns2:displayCharacter></ns2:displayCharacter><ns2:description>267</ns2:description><ns2:value>267.0</ns2:value></ns2:annotationElement><ns2:annotationElement position="1359" colour="-4144960"><ns2:displayCharacter></ns2:displayCharacter><ns2:description>229</ns2:description><ns2:value>229.0</ns2:value></ns2:annotationElement><ns2:annotationElement position="1360" colour="-5855578"><ns2:displayCharacter></ns2:displayCharacter><ns2:description>182</ns2:description><ns2:value>182.0</ns2:value></ns2:annotationElement><ns2:annotationElement position="1361" colour="-2763307"><ns2:displayCharacter></ns2:displayCharacter><ns2:description>267</ns2:description><ns2:value>267.0</ns2:value></ns2:annotationElement><ns2:annotationElement position="1362" colour="-3026479"><ns2:displayCharacter></ns2:displayCharacter><ns2:description>259</ns2:description><ns2:value>259.0</ns2:value></ns2:annotationElement><ns2:annotationElement position="1363" colour="-5263441"><ns2:displayCharacter></ns2:displayCharacter><ns2:description>199</ns2:description><ns2:value>199.0</ns2:value></ns2:annotationElement><ns2:annotationElement position="1364" colour="-2763307"><ns2:displayCharacter></ns2:displayCharacter><ns2:description>267</ns2:description><ns2:value>267.0</ns2:value></ns2:annotationElement><ns2:annotationElement position="1365" colour="-5000269"><ns2:displayCharacter></ns2:displayCharacter><ns2:description>206</ns2:description><ns2:value>206.0</ns2:value></ns2:annotationElement><ns2:annotationElement position="1366" colour="-2763307"><ns2:displayCharacter></ns2:displayCharacter><ns2:description>267</ns2:description><ns2:value>267.0</ns2:value></ns2:annotationElement><ns2:annotationElement position="1367" colour="-2763307"><ns2:displayCharacter></ns2:displayCharacter><ns2:description>267</ns2:description><ns2:value>267.0</ns2:value></ns2:annotationElement><ns2:annotationElement position="1368" colour="-3487030"><ns2:displayCharacter></ns2:displayCharacter><ns2:description>246</ns2:description><ns2:value>246.0</ns2:value></ns2:annotationElement><ns2:annotationElement position="1369" colour="-2829100"><ns2:displayCharacter></ns2:displayCharacter><ns2:description>264</ns2:description><ns2:value>264.0</ns2:value></ns2:annotationElement><ns2:annotationElement position="1370" colour="-2697514"><ns2:displayCharacter></ns2:displayCharacter><ns2:description>268</ns2:description><ns2:value>268.0</ns2:value></ns2:annotationElement><ns2:annotationElement position="1371" colour="-4276546"><ns2:displayCharacter></ns2:displayCharacter><ns2:description>225</ns2:description><ns2:value>225.0</ns2:value></ns2:annotationElement><ns2:annotationElement position="1372" colour="-2631721"><ns2:displayCharacter></ns2:displayCharacter><ns2:description>270</ns2:description><ns2:value>270.0</ns2:value></ns2:annotationElement><ns2:annotationElement position="1373" colour="-2631721"><ns2:displayCharacter></ns2:displayCharacter><ns2:description>270</ns2:description><ns2:value>270.0</ns2:value></ns2:annotationElement><ns2:annotationElement position="1374" colour="-2631721"><ns2:displayCharacter></ns2:displayCharacter><ns2:description>270</ns2:description><ns2:value>270.0</ns2:value></ns2:annotationElement><ns2:annotationElement position="1375" colour="-2631721"><ns2:displayCharacter></ns2:displayCharacter><ns2:description>270</ns2:description><ns2:value>270.0</ns2:value></ns2:annotationElement><ns2:annotationElement position="1376" colour="-2631721"><ns2:displayCharacter></ns2:displayCharacter><ns2:description>270</ns2:description><ns2:value>270.0</ns2:value></ns2:annotationElement><ns2:annotationElement position="1377" colour="-2631721"><ns2:displayCharacter></ns2:displayCharacter><ns2:description>270</ns2:description><ns2:value>270.0</ns2:value></ns2:annotationElement><ns2:annotationElement position="1378" colour="-2631721"><ns2:displayCharacter></ns2:displayCharacter><ns2:description>270</ns2:description><ns2:value>270.0</ns2:value></ns2:annotationElement><ns2:annotationElement position="1379" colour="-2631721"><ns2:displayCharacter></ns2:displayCharacter><ns2:description>270</ns2:description><ns2:value>270.0</ns2:value></ns2:annotationElement><ns2:annotationElement position="1380" colour="-2631721"><ns2:displayCharacter></ns2:displayCharacter><ns2:description>270</ns2:description><ns2:value>270.0</ns2:value></ns2:annotationElement><ns2:annotationElement position="1381" colour="-2631721"><ns2:displayCharacter></ns2:displayCharacter><ns2:description>270</ns2:description><ns2:value>270.0</ns2:value></ns2:annotationElement><ns2:annotationElement position="1382" colour="-2565928"><ns2:displayCharacter></ns2:displayCharacter><ns2:description>271</ns2:description><ns2:value>271.0</ns2:value></ns2:annotationElement><ns2:annotationElement position="1383" colour="-2565928"><ns2:displayCharacter></ns2:displayCharacter><ns2:description>271</ns2:description><ns2:value>271.0</ns2:value></ns2:annotationElement><ns2:annotationElement position="1384" colour="-2565928"><ns2:displayCharacter></ns2:displayCharacter><ns2:description>271</ns2:description><ns2:value>271.0</ns2:value></ns2:annotationElement><ns2:annotationElement position="1385" colour="-2565928"><ns2:displayCharacter></ns2:displayCharacter><ns2:description>271</ns2:description><ns2:value>271.0</ns2:value></ns2:annotationElement><ns2:annotationElement position="1386" colour="-2565928"><ns2:displayCharacter></ns2:displayCharacter><ns2:description>271</ns2:description><ns2:value>271.0</ns2:value></ns2:annotationElement><ns2:annotationElement position="1387" colour="-2565928"><ns2:displayCharacter></ns2:displayCharacter><ns2:description>271</ns2:description><ns2:value>271.0</ns2:value></ns2:annotationElement><ns2:annotationElement position="1388" colour="-2565928"><ns2:displayCharacter></ns2:displayCharacter><ns2:description>271</ns2:description><ns2:value>271.0</ns2:value></ns2:annotationElement><ns2:annotationElement position="1389" colour="-2565928"><ns2:displayCharacter></ns2:displayCharacter><ns2:description>271</ns2:description><ns2:value>271.0</ns2:value></ns2:annotationElement><ns2:annotationElement position="1390" colour="-2565928"><ns2:displayCharacter></ns2:displayCharacter><ns2:description>271</ns2:description><ns2:value>271.0</ns2:value></ns2:annotationElement><ns2:annotationElement position="1391" colour="-2565928"><ns2:displayCharacter></ns2:displayCharacter><ns2:description>271</ns2:description><ns2:value>271.0</ns2:value></ns2:annotationElement><ns2:annotationElement position="1392" colour="-2565928"><ns2:displayCharacter></ns2:displayCharacter><ns2:description>271</ns2:description><ns2:value>271.0</ns2:value></ns2:annotationElement><ns2:annotationElement position="1393" colour="-2565928"><ns2:displayCharacter></ns2:displayCharacter><ns2:description>271</ns2:description><ns2:value>271.0</ns2:value></ns2:annotationElement><ns2:annotationElement position="1394" colour="-2565928"><ns2:displayCharacter></ns2:displayCharacter><ns2:description>271</ns2:description><ns2:value>271.0</ns2:value></ns2:annotationElement><ns2:annotationElement position="1395" colour="-2565928"><ns2:displayCharacter></ns2:displayCharacter><ns2:description>271</ns2:description><ns2:value>271.0</ns2:value></ns2:annotationElement><ns2:annotationElement position="1396" colour="-2565928"><ns2:displayCharacter></ns2:displayCharacter><ns2:description>271</ns2:description><ns2:value>271.0</ns2:value></ns2:annotationElement><ns2:annotationElement position="1397" colour="-2565928"><ns2:displayCharacter></ns2:displayCharacter><ns2:description>271</ns2:description><ns2:value>271.0</ns2:value></ns2:annotationElement><ns2:annotationElement position="1398" colour="-2565928"><ns2:displayCharacter></ns2:displayCharacter><ns2:description>271</ns2:description><ns2:value>271.0</ns2:value></ns2:annotationElement><ns2:annotationElement position="1399" colour="-2565928"><ns2:displayCharacter></ns2:displayCharacter><ns2:description>271</ns2:description><ns2:value>271.0</ns2:value></ns2:annotationElement><ns2:annotationElement position="1400" colour="-2565928"><ns2:displayCharacter></ns2:displayCharacter><ns2:description>271</ns2:description><ns2:value>271.0</ns2:value></ns2:annotationElement><ns2:annotationElement position="1401" colour="-2565928"><ns2:displayCharacter></ns2:displayCharacter><ns2:description>271</ns2:description><ns2:value>271.0</ns2:value></ns2:annotationElement><ns2:annotationElement position="1402" colour="-2565928"><ns2:displayCharacter></ns2:displayCharacter><ns2:description>271</ns2:description><ns2:value>271.0</ns2:value></ns2:annotationElement><ns2:annotationElement position="1403" colour="-2631721"><ns2:displayCharacter></ns2:displayCharacter><ns2:description>270</ns2:description><ns2:value>270.0</ns2:value></ns2:annotationElement><ns2:annotationElement position="1404" colour="-11842741"><ns2:displayCharacter></ns2:displayCharacter><ns2:description>20</ns2:description><ns2:value>20.0</ns2:value></ns2:annotationElement><ns2:annotationElement position="1405" colour="-2631721"><ns2:displayCharacter></ns2:displayCharacter><ns2:description>270</ns2:description><ns2:value>270.0</ns2:value></ns2:annotationElement><ns2:annotationElement position="1406" colour="-2631721"><ns2:displayCharacter></ns2:displayCharacter><ns2:description>270</ns2:description><ns2:value>270.0</ns2:value></ns2:annotationElement><ns2:annotationElement position="1407" colour="-2631721"><ns2:displayCharacter></ns2:displayCharacter><ns2:description>270</ns2:description><ns2:value>270.0</ns2:value></ns2:annotationElement><ns2:annotationElement position="1408" colour="-2631721"><ns2:displayCharacter></ns2:displayCharacter><ns2:description>269</ns2:description><ns2:value>269.0</ns2:value></ns2:annotationElement><ns2:annotationElement position="1409" colour="-2631721"><ns2:displayCharacter></ns2:displayCharacter><ns2:description>269</ns2:description><ns2:value>269.0</ns2:value></ns2:annotationElement><ns2:annotationElement position="1410" colour="-2631721"><ns2:displayCharacter></ns2:displayCharacter><ns2:description>270</ns2:description><ns2:value>270.0</ns2:value></ns2:annotationElement><ns2:annotationElement position="1411" colour="-12434878"><ns2:displayCharacter></ns2:displayCharacter><ns2:description>4</ns2:description><ns2:value>4.0</ns2:value></ns2:annotationElement><ns2:annotationElement position="1412" colour="-12434878"><ns2:displayCharacter></ns2:displayCharacter><ns2:description>5</ns2:description><ns2:value>5.0</ns2:value></ns2:annotationElement><ns2:annotationElement position="1413" colour="-2631721"><ns2:displayCharacter></ns2:displayCharacter><ns2:description>270</ns2:description><ns2:value>270.0</ns2:value></ns2:annotationElement><ns2:annotationElement position="1414" colour="-2631721"><ns2:displayCharacter></ns2:displayCharacter><ns2:description>270</ns2:description><ns2:value>270.0</ns2:value></ns2:annotationElement><ns2:annotationElement position="1415" colour="-2631721"><ns2:displayCharacter></ns2:displayCharacter><ns2:description>270</ns2:description><ns2:value>270.0</ns2:value></ns2:annotationElement><ns2:annotationElement position="1416" colour="-2565928"><ns2:displayCharacter></ns2:displayCharacter><ns2:description>271</ns2:description><ns2:value>271.0</ns2:value></ns2:annotationElement><ns2:annotationElement position="1417" colour="-2631721"><ns2:displayCharacter></ns2:displayCharacter><ns2:description>270</ns2:description><ns2:value>270.0</ns2:value></ns2:annotationElement><ns2:annotationElement position="1418" colour="-2631721"><ns2:displayCharacter></ns2:displayCharacter><ns2:description>270</ns2:description><ns2:value>270.0</ns2:value></ns2:annotationElement><ns2:annotationElement position="1419" colour="-2631721"><ns2:displayCharacter></ns2:displayCharacter><ns2:description>270</ns2:description><ns2:value>270.0</ns2:value></ns2:annotationElement><ns2:annotationElement position="1420" colour="-2631721"><ns2:displayCharacter></ns2:displayCharacter><ns2:description>270</ns2:description><ns2:value>270.0</ns2:value></ns2:annotationElement><ns2:annotationElement position="1421" colour="-2565928"><ns2:displayCharacter></ns2:displayCharacter><ns2:description>271</ns2:description><ns2:value>271.0</ns2:value></ns2:annotationElement><ns2:annotationElement position="1422" colour="-2565928"><ns2:displayCharacter></ns2:displayCharacter><ns2:description>271</ns2:description><ns2:value>271.0</ns2:value></ns2:annotationElement><ns2:annotationElement position="1423" colour="-2565928"><ns2:displayCharacter></ns2:displayCharacter><ns2:description>271</ns2:description><ns2:value>271.0</ns2:value></ns2:annotationElement><ns2:annotationElement position="1424" colour="-2565928"><ns2:displayCharacter></ns2:displayCharacter><ns2:description>271</ns2:description><ns2:value>271.0</ns2:value></ns2:annotationElement><ns2:annotationElement position="1425" colour="-2565928"><ns2:displayCharacter></ns2:displayCharacter><ns2:description>271</ns2:description><ns2:value>271.0</ns2:value></ns2:annotationElement><ns2:annotationElement position="1426" colour="-2565928"><ns2:displayCharacter></ns2:displayCharacter><ns2:description>271</ns2:description><ns2:value>271.0</ns2:value></ns2:annotationElement><ns2:annotationElement position="1427" colour="-2565928"><ns2:displayCharacter></ns2:displayCharacter><ns2:description>271</ns2:description><ns2:value>271.0</ns2:value></ns2:annotationElement><ns2:annotationElement position="1428" colour="-2565928"><ns2:displayCharacter></ns2:displayCharacter><ns2:description>271</ns2:description><ns2:value>271.0</ns2:value></ns2:annotationElement><ns2:annotationElement position="1429" colour="-2565928"><ns2:displayCharacter></ns2:displayCharacter><ns2:description>271</ns2:description><ns2:value>271.0</ns2:value></ns2:annotationElement><ns2:annotationElement position="1430" colour="-2565928"><ns2:displayCharacter></ns2:displayCharacter><ns2:description>271</ns2:description><ns2:value>271.0</ns2:value></ns2:annotationElement><ns2:annotationElement position="1431" colour="-2565928"><ns2:displayCharacter></ns2:displayCharacter><ns2:description>271</ns2:description><ns2:value>271.0</ns2:value></ns2:annotationElement><ns2:annotationElement position="1432" colour="-2565928"><ns2:displayCharacter></ns2:displayCharacter><ns2:description>271</ns2:description><ns2:value>271.0</ns2:value></ns2:annotationElement><ns2:annotationElement position="1433" colour="-2565928"><ns2:displayCharacter></ns2:displayCharacter><ns2:description>271</ns2:description><ns2:value>271.0</ns2:value></ns2:annotationElement><ns2:annotationElement position="1434" colour="-2565928"><ns2:displayCharacter></ns2:displayCharacter><ns2:description>271</ns2:description><ns2:value>271.0</ns2:value></ns2:annotationElement><ns2:annotationElement position="1435" colour="-2565928"><ns2:displayCharacter></ns2:displayCharacter><ns2:description>271</ns2:description><ns2:value>271.0</ns2:value></ns2:annotationElement><ns2:annotationElement position="1436" colour="-2565928"><ns2:displayCharacter></ns2:displayCharacter><ns2:description>271</ns2:description><ns2:value>271.0</ns2:value></ns2:annotationElement><ns2:annotationElement position="1437" colour="-2565928"><ns2:displayCharacter></ns2:displayCharacter><ns2:description>271</ns2:description><ns2:value>271.0</ns2:value></ns2:annotationElement><ns2:annotationElement position="1438" colour="-2565928"><ns2:displayCharacter></ns2:displayCharacter><ns2:description>271</ns2:description><ns2:value>271.0</ns2:value></ns2:annotationElement><ns2:annotationElement position="1439" colour="-2565928"><ns2:displayCharacter></ns2:displayCharacter><ns2:description>271</ns2:description><ns2:value>271.0</ns2:value></ns2:annotationElement><ns2:annotationElement position="1440" colour="-2565928"><ns2:displayCharacter></ns2:displayCharacter><ns2:description>271</ns2:description><ns2:value>271.0</ns2:value></ns2:annotationElement><ns2:annotationElement position="1441" colour="-2565928"><ns2:displayCharacter></ns2:displayCharacter><ns2:description>271</ns2:description><ns2:value>271.0</ns2:value></ns2:annotationElement><ns2:annotationElement position="1442" colour="-2565928"><ns2:displayCharacter></ns2:displayCharacter><ns2:description>271</ns2:description><ns2:value>271.0</ns2:value></ns2:annotationElement><ns2:annotationElement position="1443" colour="-12434878"><ns2:displayCharacter></ns2:displayCharacter><ns2:description>5</ns2:description><ns2:value>5.0</ns2:value></ns2:annotationElement><ns2:annotationElement position="1444" colour="-2565928"><ns2:displayCharacter></ns2:displayCharacter><ns2:description>271</ns2:description><ns2:value>271.0</ns2:value></ns2:annotationElement><ns2:annotationElement position="1445" colour="-2565928"><ns2:displayCharacter></ns2:displayCharacter><ns2:description>271</ns2:description><ns2:value>271.0</ns2:value></ns2:annotationElement><ns2:annotationElement position="1446" colour="-2565928"><ns2:displayCharacter></ns2:displayCharacter><ns2:description>271</ns2:description><ns2:value>271.0</ns2:value></ns2:annotationElement><ns2:annotationElement position="1447" colour="-2565928"><ns2:displayCharacter></ns2:displayCharacter><ns2:description>271</ns2:description><ns2:value>271.0</ns2:value></ns2:annotationElement><ns2:annotationElement position="1448" colour="-2565928"><ns2:displayCharacter></ns2:displayCharacter><ns2:description>271</ns2:description><ns2:value>271.0</ns2:value></ns2:annotationElement><ns2:annotationElement position="1449" colour="-2565928"><ns2:displayCharacter></ns2:displayCharacter><ns2:description>271</ns2:description><ns2:value>271.0</ns2:value></ns2:annotationElement><ns2:annotationElement position="1450" colour="-12369085"><ns2:displayCharacter></ns2:displayCharacter><ns2:description>7</ns2:description><ns2:value>7.0</ns2:value></ns2:annotationElement><ns2:annotationElement position="1451" colour="-12369085"><ns2:displayCharacter></ns2:displayCharacter><ns2:description>7</ns2:description><ns2:value>7.0</ns2:value></ns2:annotationElement><ns2:annotationElement position="1452" colour="-12369085"><ns2:displayCharacter></ns2:displayCharacter><ns2:description>7</ns2:description><ns2:value>7.0</ns2:value></ns2:annotationElement><ns2:annotationElement position="1453" colour="-2565928"><ns2:displayCharacter></ns2:displayCharacter><ns2:description>272</ns2:description><ns2:value>272.0</ns2:value></ns2:annotationElement><ns2:annotationElement position="1454" colour="-2565928"><ns2:displayCharacter></ns2:displayCharacter><ns2:description>272</ns2:description><ns2:value>272.0</ns2:value></ns2:annotationElement><ns2:annotationElement position="1455" colour="-2565928"><ns2:displayCharacter></ns2:displayCharacter><ns2:description>272</ns2:description><ns2:value>272.0</ns2:value></ns2:annotationElement><ns2:annotationElement position="1456" colour="-2565928"><ns2:displayCharacter></ns2:displayCharacter><ns2:description>272</ns2:description><ns2:value>272.0</ns2:value></ns2:annotationElement><ns2:annotationElement position="1457" colour="-2565928"><ns2:displayCharacter></ns2:displayCharacter><ns2:description>272</ns2:description><ns2:value>272.0</ns2:value></ns2:annotationElement><ns2:annotationElement position="1458" colour="-2565928"><ns2:displayCharacter></ns2:displayCharacter><ns2:description>272</ns2:description><ns2:value>272.0</ns2:value></ns2:annotationElement><ns2:annotationElement position="1459" colour="-2565928"><ns2:displayCharacter></ns2:displayCharacter><ns2:description>272</ns2:description><ns2:value>272.0</ns2:value></ns2:annotationElement><ns2:annotationElement position="1460" colour="-2565928"><ns2:displayCharacter></ns2:displayCharacter><ns2:description>272</ns2:description><ns2:value>272.0</ns2:value></ns2:annotationElement><ns2:annotationElement position="1461" colour="-2565928"><ns2:displayCharacter></ns2:displayCharacter><ns2:description>272</ns2:description><ns2:value>272.0</ns2:value></ns2:annotationElement><ns2:annotationElement position="1462" colour="-2565928"><ns2:displayCharacter></ns2:displayCharacter><ns2:description>272</ns2:description><ns2:value>272.0</ns2:value></ns2:annotationElement><ns2:annotationElement position="1463" colour="-2565928"><ns2:displayCharacter></ns2:displayCharacter><ns2:description>272</ns2:description><ns2:value>272.0</ns2:value></ns2:annotationElement><ns2:annotationElement position="1464" colour="-2565928"><ns2:displayCharacter></ns2:displayCharacter><ns2:description>271</ns2:description><ns2:value>271.0</ns2:value></ns2:annotationElement><ns2:annotationElement position="1465" colour="-2565928"><ns2:displayCharacter></ns2:displayCharacter><ns2:description>272</ns2:description><ns2:value>272.0</ns2:value></ns2:annotationElement><ns2:annotationElement position="1466" colour="-2565928"><ns2:displayCharacter></ns2:displayCharacter><ns2:description>272</ns2:description><ns2:value>272.0</ns2:value></ns2:annotationElement><ns2:annotationElement position="1467" colour="-2565928"><ns2:displayCharacter></ns2:displayCharacter><ns2:description>272</ns2:description><ns2:value>272.0</ns2:value></ns2:annotationElement><ns2:annotationElement position="1468" colour="-2565928"><ns2:displayCharacter></ns2:displayCharacter><ns2:description>272</ns2:description><ns2:value>272.0</ns2:value></ns2:annotationElement><ns2:annotationElement position="1469" colour="-2565928"><ns2:displayCharacter></ns2:displayCharacter><ns2:description>272</ns2:description><ns2:value>272.0</ns2:value></ns2:annotationElement><ns2:annotationElement position="1470" colour="-2565928"><ns2:displayCharacter></ns2:displayCharacter><ns2:description>272</ns2:description><ns2:value>272.0</ns2:value></ns2:annotationElement><ns2:annotationElement position="1471" colour="-2763307"><ns2:displayCharacter></ns2:displayCharacter><ns2:description>267</ns2:description><ns2:value>267.0</ns2:value></ns2:annotationElement><ns2:annotationElement position="1472" colour="-2763307"><ns2:displayCharacter></ns2:displayCharacter><ns2:description>267</ns2:description><ns2:value>267.0</ns2:value></ns2:annotationElement><ns2:annotationElement position="1473" colour="-2763307"><ns2:displayCharacter></ns2:displayCharacter><ns2:description>267</ns2:description><ns2:value>267.0</ns2:value></ns2:annotationElement><ns2:annotationElement position="1474" colour="-2763307"><ns2:displayCharacter></ns2:displayCharacter><ns2:description>267</ns2:description><ns2:value>267.0</ns2:value></ns2:annotationElement><ns2:annotationElement position="1475" colour="-2763307"><ns2:displayCharacter></ns2:displayCharacter><ns2:description>267</ns2:description><ns2:value>267.0</ns2:value></ns2:annotationElement><ns2:annotationElement position="1476" colour="-2763307"><ns2:displayCharacter></ns2:displayCharacter><ns2:description>267</ns2:description><ns2:value>267.0</ns2:value></ns2:annotationElement><ns2:annotationElement position="1477" colour="-2763307"><ns2:displayCharacter></ns2:displayCharacter><ns2:description>267</ns2:description><ns2:value>267.0</ns2:value></ns2:annotationElement><ns2:annotationElement position="1478" colour="-2763307"><ns2:displayCharacter></ns2:displayCharacter><ns2:description>267</ns2:description><ns2:value>267.0</ns2:value></ns2:annotationElement><ns2:annotationElement position="1479" colour="-2565928"><ns2:displayCharacter></ns2:displayCharacter><ns2:description>272</ns2:description><ns2:value>272.0</ns2:value></ns2:annotationElement><ns2:annotationElement position="1480" colour="-2565928"><ns2:displayCharacter></ns2:displayCharacter><ns2:description>272</ns2:description><ns2:value>272.0</ns2:value></ns2:annotationElement><ns2:annotationElement position="1481" colour="-2565928"><ns2:displayCharacter></ns2:displayCharacter><ns2:description>272</ns2:description><ns2:value>272.0</ns2:value></ns2:annotationElement><ns2:annotationElement position="1482" colour="-2565928"><ns2:displayCharacter></ns2:displayCharacter><ns2:description>272</ns2:description><ns2:value>272.0</ns2:value></ns2:annotationElement><ns2:annotationElement position="1483" colour="-2565928"><ns2:displayCharacter></ns2:displayCharacter><ns2:description>272</ns2:description><ns2:value>272.0</ns2:value></ns2:annotationElement><ns2:annotationElement position="1484" colour="-2565928"><ns2:displayCharacter></ns2:displayCharacter><ns2:description>272</ns2:description><ns2:value>272.0</ns2:value></ns2:annotationElement><ns2:annotationElement position="1485" colour="-2565928"><ns2:displayCharacter></ns2:displayCharacter><ns2:description>272</ns2:description><ns2:value>272.0</ns2:value></ns2:annotationElement><ns2:annotationElement position="1486" colour="-2565928"><ns2:displayCharacter></ns2:displayCharacter><ns2:description>272</ns2:description><ns2:value>272.0</ns2:value></ns2:annotationElement><ns2:annotationElement position="1487" colour="-2565928"><ns2:displayCharacter></ns2:displayCharacter><ns2:description>272</ns2:description><ns2:value>272.0</ns2:value></ns2:annotationElement><ns2:annotationElement position="1488" colour="-2565928"><ns2:displayCharacter></ns2:displayCharacter><ns2:description>272</ns2:description><ns2:value>272.0</ns2:value></ns2:annotationElement><ns2:annotationElement position="1489" colour="-12237499"><ns2:displayCharacter></ns2:displayCharacter><ns2:description>10</ns2:description><ns2:value>10.0</ns2:value></ns2:annotationElement><ns2:annotationElement position="1490" colour="-2565928"><ns2:displayCharacter></ns2:displayCharacter><ns2:description>272</ns2:description><ns2:value>272.0</ns2:value></ns2:annotationElement><ns2:annotationElement position="1491" colour="-2565928"><ns2:displayCharacter></ns2:displayCharacter><ns2:description>272</ns2:description><ns2:value>272.0</ns2:value></ns2:annotationElement><ns2:annotationElement position="1492" colour="-2565928"><ns2:displayCharacter></ns2:displayCharacter><ns2:description>272</ns2:description><ns2:value>272.0</ns2:value></ns2:annotationElement><ns2:annotationElement position="1493" colour="-2565928"><ns2:displayCharacter></ns2:displayCharacter><ns2:description>272</ns2:description><ns2:value>272.0</ns2:value></ns2:annotationElement><ns2:annotationElement position="1494" colour="-2565928"><ns2:displayCharacter></ns2:displayCharacter><ns2:description>272</ns2:description><ns2:value>272.0</ns2:value></ns2:annotationElement><ns2:annotationElement position="1495" colour="-2565928"><ns2:displayCharacter></ns2:displayCharacter><ns2:description>272</ns2:description><ns2:value>272.0</ns2:value></ns2:annotationElement><ns2:annotationElement position="1496" colour="-2565928"><ns2:displayCharacter></ns2:displayCharacter><ns2:description>272</ns2:description><ns2:value>272.0</ns2:value></ns2:annotationElement><ns2:annotationElement position="1497" colour="-2565928"><ns2:displayCharacter></ns2:displayCharacter><ns2:description>272</ns2:description><ns2:value>272.0</ns2:value></ns2:annotationElement><ns2:annotationElement position="1498" colour="-2565928"><ns2:displayCharacter></ns2:displayCharacter><ns2:description>271</ns2:description><ns2:value>271.0</ns2:value></ns2:annotationElement><ns2:annotationElement position="1499" colour="-2565928"><ns2:displayCharacter></ns2:displayCharacter><ns2:description>271</ns2:description><ns2:value>271.0</ns2:value></ns2:annotationElement><ns2:annotationElement position="1500" colour="-2565928"><ns2:displayCharacter></ns2:displayCharacter><ns2:description>271</ns2:description><ns2:value>271.0</ns2:value></ns2:annotationElement><ns2:annotationElement position="1501" colour="-2565928"><ns2:displayCharacter></ns2:displayCharacter><ns2:description>271</ns2:description><ns2:value>271.0</ns2:value></ns2:annotationElement><ns2:annotationElement position="1502" colour="-2565928"><ns2:displayCharacter></ns2:displayCharacter><ns2:description>271</ns2:description><ns2:value>271.0</ns2:value></ns2:annotationElement><ns2:annotationElement position="1503" colour="-2565928"><ns2:displayCharacter></ns2:displayCharacter><ns2:description>271</ns2:description><ns2:value>271.0</ns2:value></ns2:annotationElement><ns2:annotationElement position="1504" colour="-2565928"><ns2:displayCharacter></ns2:displayCharacter><ns2:description>271</ns2:description><ns2:value>271.0</ns2:value></ns2:annotationElement><ns2:annotationElement position="1505" colour="-2565928"><ns2:displayCharacter></ns2:displayCharacter><ns2:description>271</ns2:description><ns2:value>271.0</ns2:value></ns2:annotationElement><ns2:annotationElement position="1506" colour="-2565928"><ns2:displayCharacter></ns2:displayCharacter><ns2:description>271</ns2:description><ns2:value>271.0</ns2:value></ns2:annotationElement><ns2:annotationElement position="1507" colour="-2565928"><ns2:displayCharacter></ns2:displayCharacter><ns2:description>271</ns2:description><ns2:value>271.0</ns2:value></ns2:annotationElement><ns2:annotationElement position="1508" colour="-2565928"><ns2:displayCharacter></ns2:displayCharacter><ns2:description>271</ns2:description><ns2:value>271.0</ns2:value></ns2:annotationElement><ns2:annotationElement position="1509" colour="-2565928"><ns2:displayCharacter></ns2:displayCharacter><ns2:description>271</ns2:description><ns2:value>271.0</ns2:value></ns2:annotationElement><ns2:annotationElement position="1510" colour="-2631721"><ns2:displayCharacter></ns2:displayCharacter><ns2:description>270</ns2:description><ns2:value>270.0</ns2:value></ns2:annotationElement><ns2:annotationElement position="1511" colour="-2631721"><ns2:displayCharacter></ns2:displayCharacter><ns2:description>270</ns2:description><ns2:value>270.0</ns2:value></ns2:annotationElement><ns2:annotationElement position="1512" colour="-2631721"><ns2:displayCharacter></ns2:displayCharacter><ns2:description>270</ns2:description><ns2:value>270.0</ns2:value></ns2:annotationElement><ns2:annotationElement position="1513" colour="-2631721"><ns2:displayCharacter></ns2:displayCharacter><ns2:description>270</ns2:description><ns2:value>270.0</ns2:value></ns2:annotationElement><ns2:annotationElement position="1514" colour="-3223858"><ns2:displayCharacter></ns2:displayCharacter><ns2:description>253</ns2:description><ns2:value>253.0</ns2:value></ns2:annotationElement><ns2:annotationElement position="1515" colour="-2631721"><ns2:displayCharacter></ns2:displayCharacter><ns2:description>270</ns2:description><ns2:value>270.0</ns2:value></ns2:annotationElement><ns2:annotationElement position="1516" colour="-2631721"><ns2:displayCharacter></ns2:displayCharacter><ns2:description>270</ns2:description><ns2:value>270.0</ns2:value></ns2:annotationElement><ns2:annotationElement position="1517" colour="-2631721"><ns2:displayCharacter></ns2:displayCharacter><ns2:description>270</ns2:description><ns2:value>270.0</ns2:value></ns2:annotationElement><ns2:annotationElement position="1518" colour="-12434878"><ns2:displayCharacter></ns2:displayCharacter><ns2:description>5</ns2:description><ns2:value>5.0</ns2:value></ns2:annotationElement><ns2:annotationElement position="1519" colour="-2631721"><ns2:displayCharacter></ns2:displayCharacter><ns2:description>270</ns2:description><ns2:value>270.0</ns2:value></ns2:annotationElement><ns2:annotationElement position="1520" colour="-2631721"><ns2:displayCharacter></ns2:displayCharacter><ns2:description>270</ns2:description><ns2:value>270.0</ns2:value></ns2:annotationElement><ns2:annotationElement position="1521" colour="-2631721"><ns2:displayCharacter></ns2:displayCharacter><ns2:description>270</ns2:description><ns2:value>270.0</ns2:value></ns2:annotationElement><ns2:annotationElement position="1522" colour="-2631721"><ns2:displayCharacter></ns2:displayCharacter><ns2:description>270</ns2:description><ns2:value>270.0</ns2:value></ns2:annotationElement><ns2:annotationElement position="1523" colour="-2631721"><ns2:displayCharacter></ns2:displayCharacter><ns2:description>270</ns2:description><ns2:value>270.0</ns2:value></ns2:annotationElement><ns2:annotationElement position="1524" colour="-2631721"><ns2:displayCharacter></ns2:displayCharacter><ns2:description>270</ns2:description><ns2:value>270.0</ns2:value></ns2:annotationElement><ns2:annotationElement position="1525" colour="-2631721"><ns2:displayCharacter></ns2:displayCharacter><ns2:description>270</ns2:description><ns2:value>270.0</ns2:value></ns2:annotationElement><ns2:annotationElement position="1526" colour="-2631721"><ns2:displayCharacter></ns2:displayCharacter><ns2:description>270</ns2:description><ns2:value>270.0</ns2:value></ns2:annotationElement><ns2:annotationElement position="1527" colour="-2631721"><ns2:displayCharacter></ns2:displayCharacter><ns2:description>270</ns2:description><ns2:value>270.0</ns2:value></ns2:annotationElement><ns2:annotationElement position="1528" colour="-2631721"><ns2:displayCharacter></ns2:displayCharacter><ns2:description>270</ns2:description><ns2:value>270.0</ns2:value></ns2:annotationElement><ns2:annotationElement position="1529" colour="-2631721"><ns2:displayCharacter></ns2:displayCharacter><ns2:description>270</ns2:description><ns2:value>270.0</ns2:value></ns2:annotationElement><ns2:annotationElement position="1530" colour="-2631721"><ns2:displayCharacter></ns2:displayCharacter><ns2:description>270</ns2:description><ns2:value>270.0</ns2:value></ns2:annotationElement><ns2:annotationElement position="1531" colour="-2631721"><ns2:displayCharacter></ns2:displayCharacter><ns2:description>270</ns2:description><ns2:value>270.0</ns2:value></ns2:annotationElement><ns2:annotationElement position="1532" colour="-2829100"><ns2:displayCharacter></ns2:displayCharacter><ns2:description>265</ns2:description><ns2:value>265.0</ns2:value></ns2:annotationElement><ns2:annotationElement position="1533" colour="-2631721"><ns2:displayCharacter></ns2:displayCharacter><ns2:description>270</ns2:description><ns2:value>270.0</ns2:value></ns2:annotationElement><ns2:annotationElement position="1534" colour="-2631721"><ns2:displayCharacter></ns2:displayCharacter><ns2:description>270</ns2:description><ns2:value>270.0</ns2:value></ns2:annotationElement><ns2:annotationElement position="1535" colour="-2631721"><ns2:displayCharacter></ns2:displayCharacter><ns2:description>269</ns2:description><ns2:value>269.0</ns2:value></ns2:annotationElement><ns2:annotationElement position="1536" colour="-3421237"><ns2:displayCharacter></ns2:displayCharacter><ns2:description>248</ns2:description><ns2:value>248.0</ns2:value></ns2:annotationElement><ns2:annotationElement position="1537" colour="-2894893"><ns2:displayCharacter></ns2:displayCharacter><ns2:description>262</ns2:description><ns2:value>262.0</ns2:value></ns2:annotationElement><ns2:annotationElement position="1538" colour="-2894893"><ns2:displayCharacter></ns2:displayCharacter><ns2:description>262</ns2:description><ns2:value>262.0</ns2:value></ns2:annotationElement><ns2:annotationElement position="1539" colour="-2894893"><ns2:displayCharacter></ns2:displayCharacter><ns2:description>262</ns2:description><ns2:value>262.0</ns2:value></ns2:annotationElement><ns2:annotationElement position="1540" colour="-2894893"><ns2:displayCharacter></ns2:displayCharacter><ns2:description>262</ns2:description><ns2:value>262.0</ns2:value></ns2:annotationElement><ns2:annotationElement position="1541" colour="-2960686"><ns2:displayCharacter></ns2:displayCharacter><ns2:description>261</ns2:description><ns2:value>261.0</ns2:value></ns2:annotationElement><ns2:annotationElement position="1542" colour="-3487030"><ns2:displayCharacter></ns2:displayCharacter><ns2:description>247</ns2:description><ns2:value>247.0</ns2:value></ns2:annotationElement><ns2:annotationElement position="1543" colour="-3815995"><ns2:displayCharacter></ns2:displayCharacter><ns2:description>237</ns2:description><ns2:value>237.0</ns2:value></ns2:annotationElement><ns2:annotationElement position="1544" colour="-3947581"><ns2:displayCharacter></ns2:displayCharacter><ns2:description>234</ns2:description><ns2:value>234.0</ns2:value></ns2:annotationElement><ns2:annotationElement position="1545" colour="-4079167"><ns2:displayCharacter></ns2:displayCharacter><ns2:description>230</ns2:description><ns2:value>230.0</ns2:value></ns2:annotationElement><ns2:annotationElement position="1546" colour="-4013374"><ns2:displayCharacter></ns2:displayCharacter><ns2:description>233</ns2:description><ns2:value>233.0</ns2:value></ns2:annotationElement><ns2:annotationElement position="1547" colour="-3421237"><ns2:displayCharacter></ns2:displayCharacter><ns2:description>249</ns2:description><ns2:value>249.0</ns2:value></ns2:annotationElement><ns2:annotationElement position="1548" colour="-3421237"><ns2:displayCharacter></ns2:displayCharacter><ns2:description>249</ns2:description><ns2:value>249.0</ns2:value></ns2:annotationElement><ns2:annotationElement position="1549" colour="-3092272"><ns2:displayCharacter></ns2:displayCharacter><ns2:description>258</ns2:description><ns2:value>258.0</ns2:value></ns2:annotationElement><ns2:annotationElement position="1550" colour="-2763307"><ns2:displayCharacter></ns2:displayCharacter><ns2:description>266</ns2:description><ns2:value>266.0</ns2:value></ns2:annotationElement><ns2:annotationElement position="1551" colour="-2763307"><ns2:displayCharacter></ns2:displayCharacter><ns2:description>266</ns2:description><ns2:value>266.0</ns2:value></ns2:annotationElement><ns2:annotationElement position="1552" colour="-4013374"><ns2:displayCharacter></ns2:displayCharacter><ns2:description>232</ns2:description><ns2:value>232.0</ns2:value></ns2:annotationElement><ns2:annotationElement position="1553" colour="-5855578"><ns2:displayCharacter></ns2:displayCharacter><ns2:description>182</ns2:description><ns2:value>182.0</ns2:value></ns2:annotationElement><ns2:annotationElement position="1554" colour="-4868683"><ns2:displayCharacter></ns2:displayCharacter><ns2:description>210</ns2:description><ns2:value>210.0</ns2:value></ns2:annotationElement><ns2:annotationElement position="1555" colour="-9671572"><ns2:displayCharacter></ns2:displayCharacter><ns2:description>80</ns2:description><ns2:value>80.0</ns2:value></ns2:annotationElement><ns2:annotationElement position="1556" colour="-9671572"><ns2:displayCharacter></ns2:displayCharacter><ns2:description>80</ns2:description><ns2:value>80.0</ns2:value></ns2:annotationElement><ns2:annotationElement position="1557" colour="-9934744"><ns2:displayCharacter></ns2:displayCharacter><ns2:description>72</ns2:description><ns2:value>72.0</ns2:value></ns2:annotationElement><ns2:annotationElement position="1558" colour="-9539986"><ns2:displayCharacter></ns2:displayCharacter><ns2:description>83</ns2:description><ns2:value>83.0</ns2:value></ns2:annotationElement><ns2:annotationElement position="1559" colour="-9605779"><ns2:displayCharacter></ns2:displayCharacter><ns2:description>81</ns2:description><ns2:value>81.0</ns2:value></ns2:annotationElement><ns2:annotationElement position="1560" colour="-8421505"><ns2:displayCharacter></ns2:displayCharacter><ns2:description>113</ns2:description><ns2:value>113.0</ns2:value></ns2:annotationElement><ns2:annotationElement position="1561" colour="-8882056"><ns2:displayCharacter></ns2:displayCharacter><ns2:description>100</ns2:description><ns2:value>100.0</ns2:value></ns2:annotationElement><ns2:annotationElement position="1562" colour="-5066062"><ns2:displayCharacter></ns2:displayCharacter><ns2:description>203</ns2:description><ns2:value>203.0</ns2:value></ns2:annotationElement><ns2:annotationElement position="1563" colour="-5723992"><ns2:displayCharacter></ns2:displayCharacter><ns2:description>186</ns2:description><ns2:value>186.0</ns2:value></ns2:annotationElement><ns2:annotationElement position="1564" colour="-4671304"><ns2:displayCharacter></ns2:displayCharacter><ns2:description>215</ns2:description><ns2:value>215.0</ns2:value></ns2:annotationElement><ns2:annotationElement position="1565" colour="-3750202"><ns2:displayCharacter></ns2:displayCharacter><ns2:description>240</ns2:description><ns2:value>240.0</ns2:value></ns2:annotationElement><ns2:annotationElement position="1566" colour="-3355444"><ns2:displayCharacter></ns2:displayCharacter><ns2:description>250</ns2:description><ns2:value>250.0</ns2:value></ns2:annotationElement><ns2:annotationElement position="1567" colour="-10921639"><ns2:displayCharacter></ns2:displayCharacter><ns2:description>45</ns2:description><ns2:value>45.0</ns2:value></ns2:annotationElement><ns2:annotationElement position="1568" colour="-10921639"><ns2:displayCharacter></ns2:displayCharacter><ns2:description>45</ns2:description><ns2:value>45.0</ns2:value></ns2:annotationElement><ns2:annotationElement position="1569" colour="-10921639"><ns2:displayCharacter></ns2:displayCharacter><ns2:description>45</ns2:description><ns2:value>45.0</ns2:value></ns2:annotationElement><ns2:annotationElement position="1570" colour="-11316397"><ns2:displayCharacter></ns2:displayCharacter><ns2:description>35</ns2:description><ns2:value>35.0</ns2:value></ns2:annotationElement><ns2:annotationElement position="1571" colour="-11316397"><ns2:displayCharacter></ns2:displayCharacter><ns2:description>35</ns2:description><ns2:value>35.0</ns2:value></ns2:annotationElement><ns2:annotationElement position="1572" colour="-11316397"><ns2:displayCharacter></ns2:displayCharacter><ns2:description>35</ns2:description><ns2:value>35.0</ns2:value></ns2:annotationElement><ns2:annotationElement position="1573" colour="-11316397"><ns2:displayCharacter></ns2:displayCharacter><ns2:description>35</ns2:description><ns2:value>35.0</ns2:value></ns2:annotationElement><ns2:annotationElement position="1574" colour="-11316397"><ns2:displayCharacter></ns2:displayCharacter><ns2:description>34</ns2:description><ns2:value>34.0</ns2:value></ns2:annotationElement><ns2:annotationElement position="1575" colour="-11316397"><ns2:displayCharacter></ns2:displayCharacter><ns2:description>34</ns2:description><ns2:value>34.0</ns2:value></ns2:annotationElement><ns2:annotationElement position="1576" colour="-11908534"><ns2:displayCharacter></ns2:displayCharacter><ns2:description>19</ns2:description><ns2:value>19.0</ns2:value></ns2:annotationElement><ns2:annotationElement position="1577" colour="-11908534"><ns2:displayCharacter></ns2:displayCharacter><ns2:description>19</ns2:description><ns2:value>19.0</ns2:value></ns2:annotationElement><ns2:annotationElement position="1578" colour="-11908534"><ns2:displayCharacter></ns2:displayCharacter><ns2:description>19</ns2:description><ns2:value>19.0</ns2:value></ns2:annotationElement><ns2:annotationElement position="1579" colour="-11908534"><ns2:displayCharacter></ns2:displayCharacter><ns2:description>19</ns2:description><ns2:value>19.0</ns2:value></ns2:annotationElement><ns2:annotationElement position="1580" colour="-11908534"><ns2:displayCharacter></ns2:displayCharacter><ns2:description>19</ns2:description><ns2:value>19.0</ns2:value></ns2:annotationElement><ns2:annotationElement position="1581" colour="-11908534"><ns2:displayCharacter></ns2:displayCharacter><ns2:description>18</ns2:description><ns2:value>18.0</ns2:value></ns2:annotationElement><ns2:annotationElement position="1582" colour="-11908534"><ns2:displayCharacter></ns2:displayCharacter><ns2:description>18</ns2:description><ns2:value>18.0</ns2:value></ns2:annotationElement><ns2:annotationElement position="1583" colour="-11908534"><ns2:displayCharacter></ns2:displayCharacter><ns2:description>18</ns2:description><ns2:value>18.0</ns2:value></ns2:annotationElement><ns2:annotationElement position="1584" colour="-11908534"><ns2:displayCharacter></ns2:displayCharacter><ns2:description>18</ns2:description><ns2:value>18.0</ns2:value></ns2:annotationElement><ns2:annotationElement position="1585" colour="-11908534"><ns2:displayCharacter></ns2:displayCharacter><ns2:description>18</ns2:description><ns2:value>18.0</ns2:value></ns2:annotationElement><ns2:annotationElement position="1586" colour="-11974327"><ns2:displayCharacter></ns2:displayCharacter><ns2:description>17</ns2:description><ns2:value>17.0</ns2:value></ns2:annotationElement><ns2:annotationElement position="1587" colour="-11974327"><ns2:displayCharacter></ns2:displayCharacter><ns2:description>17</ns2:description><ns2:value>17.0</ns2:value></ns2:annotationElement><ns2:annotationElement position="1588" colour="-12105913"><ns2:displayCharacter></ns2:displayCharacter><ns2:description>13</ns2:description><ns2:value>13.0</ns2:value></ns2:annotationElement><ns2:annotationElement position="1589" colour="-12105913"><ns2:displayCharacter></ns2:displayCharacter><ns2:description>13</ns2:description><ns2:value>13.0</ns2:value></ns2:annotationElement><ns2:annotationElement position="1590" colour="-12105913"><ns2:displayCharacter></ns2:displayCharacter><ns2:description>14</ns2:description><ns2:value>14.0</ns2:value></ns2:annotationElement><ns2:annotationElement position="1591" colour="-12105913"><ns2:displayCharacter></ns2:displayCharacter><ns2:description>14</ns2:description><ns2:value>14.0</ns2:value></ns2:annotationElement><ns2:annotationElement position="1592" colour="-12105913"><ns2:displayCharacter></ns2:displayCharacter><ns2:description>14</ns2:description><ns2:value>14.0</ns2:value></ns2:annotationElement><ns2:annotationElement position="1593" colour="-12105913"><ns2:displayCharacter></ns2:displayCharacter><ns2:description>14</ns2:description><ns2:value>14.0</ns2:value></ns2:annotationElement><ns2:annotationElement position="1594" colour="-12105913"><ns2:displayCharacter></ns2:displayCharacter><ns2:description>14</ns2:description><ns2:value>14.0</ns2:value></ns2:annotationElement><ns2:annotationElement position="1595" colour="-12105913"><ns2:displayCharacter></ns2:displayCharacter><ns2:description>13</ns2:description><ns2:value>13.0</ns2:value></ns2:annotationElement><ns2:annotationElement position="1596" colour="-12105913"><ns2:displayCharacter></ns2:displayCharacter><ns2:description>13</ns2:description><ns2:value>13.0</ns2:value></ns2:annotationElement><ns2:annotationElement position="1597" colour="-12105913"><ns2:displayCharacter></ns2:displayCharacter><ns2:description>13</ns2:description><ns2:value>13.0</ns2:value></ns2:annotationElement><ns2:annotationElement position="1598" colour="-12105913"><ns2:displayCharacter></ns2:displayCharacter><ns2:description>14</ns2:description><ns2:value>14.0</ns2:value></ns2:annotationElement><ns2:annotationElement position="1599" colour="-12105913"><ns2:displayCharacter></ns2:displayCharacter><ns2:description>14</ns2:description><ns2:value>14.0</ns2:value></ns2:annotationElement><ns2:annotationElement position="1600" colour="-12105913"><ns2:displayCharacter></ns2:displayCharacter><ns2:description>14</ns2:description><ns2:value>14.0</ns2:value></ns2:annotationElement><ns2:annotationElement position="1601" colour="-12105913"><ns2:displayCharacter></ns2:displayCharacter><ns2:description>14</ns2:description><ns2:value>14.0</ns2:value></ns2:annotationElement><ns2:annotationElement position="1602" colour="-12105913"><ns2:displayCharacter></ns2:displayCharacter><ns2:description>14</ns2:description><ns2:value>14.0</ns2:value></ns2:annotationElement><ns2:annotationElement position="1603" colour="-12105913"><ns2:displayCharacter></ns2:displayCharacter><ns2:description>14</ns2:description><ns2:value>14.0</ns2:value></ns2:annotationElement><ns2:annotationElement position="1604" colour="-12105913"><ns2:displayCharacter></ns2:displayCharacter><ns2:description>14</ns2:description><ns2:value>14.0</ns2:value></ns2:annotationElement><ns2:annotationElement position="1605" colour="-5921371"><ns2:displayCharacter></ns2:displayCharacter><ns2:description>180</ns2:description><ns2:value>180.0</ns2:value></ns2:annotationElement><ns2:annotationElement position="1606" colour="-5329234"><ns2:displayCharacter></ns2:displayCharacter><ns2:description>197</ns2:description><ns2:value>197.0</ns2:value></ns2:annotationElement><ns2:annotationElement position="1607" colour="-5526613"><ns2:displayCharacter></ns2:displayCharacter><ns2:description>192</ns2:description><ns2:value>192.0</ns2:value></ns2:annotationElement><ns2:annotationElement position="1608" colour="-5526613"><ns2:displayCharacter></ns2:displayCharacter><ns2:description>192</ns2:description><ns2:value>192.0</ns2:value></ns2:annotationElement><ns2:annotationElement position="1609" colour="-5526613"><ns2:displayCharacter></ns2:displayCharacter><ns2:description>192</ns2:description><ns2:value>192.0</ns2:value></ns2:annotationElement><ns2:annotationElement position="1610" colour="-5526613"><ns2:displayCharacter></ns2:displayCharacter><ns2:description>192</ns2:description><ns2:value>192.0</ns2:value></ns2:annotationElement><ns2:annotationElement position="1611" colour="-5526613"><ns2:displayCharacter></ns2:displayCharacter><ns2:description>192</ns2:description><ns2:value>192.0</ns2:value></ns2:annotationElement><ns2:annotationElement position="1612" colour="-5329234"><ns2:displayCharacter></ns2:displayCharacter><ns2:description>196</ns2:description><ns2:value>196.0</ns2:value></ns2:annotationElement><ns2:annotationElement position="1613" colour="-5329234"><ns2:displayCharacter></ns2:displayCharacter><ns2:description>196</ns2:description><ns2:value>196.0</ns2:value></ns2:annotationElement><ns2:annotationElement position="1614" colour="-5329234"><ns2:displayCharacter></ns2:displayCharacter><ns2:description>196</ns2:description><ns2:value>196.0</ns2:value></ns2:annotationElement><ns2:annotationElement position="1615" colour="-5329234"><ns2:displayCharacter></ns2:displayCharacter><ns2:description>196</ns2:description><ns2:value>196.0</ns2:value></ns2:annotationElement><ns2:annotationElement position="1616" colour="-5460820"><ns2:displayCharacter></ns2:displayCharacter><ns2:description>193</ns2:description><ns2:value>193.0</ns2:value></ns2:annotationElement><ns2:annotationElement position="1617" colour="-5460820"><ns2:displayCharacter></ns2:displayCharacter><ns2:description>193</ns2:description><ns2:value>193.0</ns2:value></ns2:annotationElement><ns2:annotationElement position="1618" colour="-5460820"><ns2:displayCharacter></ns2:displayCharacter><ns2:description>193</ns2:description><ns2:value>193.0</ns2:value></ns2:annotationElement><ns2:annotationElement position="1619" colour="-5460820"><ns2:displayCharacter></ns2:displayCharacter><ns2:description>193</ns2:description><ns2:value>193.0</ns2:value></ns2:annotationElement><ns2:annotationElement position="1620" colour="-5526613"><ns2:displayCharacter></ns2:displayCharacter><ns2:description>192</ns2:description><ns2:value>192.0</ns2:value></ns2:annotationElement><ns2:annotationElement position="1621" colour="-4473925"><ns2:displayCharacter></ns2:displayCharacter><ns2:description>219</ns2:description><ns2:value>219.0</ns2:value></ns2:annotationElement><ns2:annotationElement position="1622" colour="-4539718"><ns2:displayCharacter></ns2:displayCharacter><ns2:description>218</ns2:description><ns2:value>218.0</ns2:value></ns2:annotationElement><ns2:annotationElement position="1623" colour="-4473925"><ns2:displayCharacter></ns2:displayCharacter><ns2:description>220</ns2:description><ns2:value>220.0</ns2:value></ns2:annotationElement><ns2:annotationElement position="1624" colour="-4473925"><ns2:displayCharacter></ns2:displayCharacter><ns2:description>220</ns2:description><ns2:value>220.0</ns2:value></ns2:annotationElement><ns2:annotationElement position="1625" colour="-5329234"><ns2:displayCharacter></ns2:displayCharacter><ns2:description>197</ns2:description><ns2:value>197.0</ns2:value></ns2:annotationElement><ns2:annotationElement position="1626" colour="-5395027"><ns2:displayCharacter></ns2:displayCharacter><ns2:description>195</ns2:description><ns2:value>195.0</ns2:value></ns2:annotationElement><ns2:annotationElement position="1627" colour="-5526613"><ns2:displayCharacter></ns2:displayCharacter><ns2:description>191</ns2:description><ns2:value>191.0</ns2:value></ns2:annotationElement><ns2:annotationElement position="1628" colour="-5526613"><ns2:displayCharacter></ns2:displayCharacter><ns2:description>192</ns2:description><ns2:value>192.0</ns2:value></ns2:annotationElement><ns2:annotationElement position="1629" colour="-5329234"><ns2:displayCharacter></ns2:displayCharacter><ns2:description>197</ns2:description><ns2:value>197.0</ns2:value></ns2:annotationElement><ns2:annotationElement position="1630" colour="-5329234"><ns2:displayCharacter></ns2:displayCharacter><ns2:description>197</ns2:description><ns2:value>197.0</ns2:value></ns2:annotationElement><ns2:annotationElement position="1631" colour="-5460820"><ns2:displayCharacter></ns2:displayCharacter><ns2:description>194</ns2:description><ns2:value>194.0</ns2:value></ns2:annotationElement><ns2:annotationElement position="1632" colour="-5460820"><ns2:displayCharacter></ns2:displayCharacter><ns2:description>194</ns2:description><ns2:value>194.0</ns2:value></ns2:annotationElement><ns2:annotationElement position="1633" colour="-5000269"><ns2:displayCharacter></ns2:displayCharacter><ns2:description>205</ns2:description><ns2:value>205.0</ns2:value></ns2:annotationElement><ns2:annotationElement position="1634" colour="-5197648"><ns2:displayCharacter></ns2:displayCharacter><ns2:description>201</ns2:description><ns2:value>201.0</ns2:value></ns2:annotationElement><ns2:annotationElement position="1635" colour="-4868683"><ns2:displayCharacter></ns2:displayCharacter><ns2:description>209</ns2:description><ns2:value>209.0</ns2:value></ns2:annotationElement><ns2:annotationElement position="1636" colour="-5131855"><ns2:displayCharacter></ns2:displayCharacter><ns2:description>202</ns2:description><ns2:value>202.0</ns2:value></ns2:annotationElement><ns2:annotationElement position="1637" colour="-6710887"><ns2:displayCharacter></ns2:displayCharacter><ns2:description>159</ns2:description><ns2:value>159.0</ns2:value></ns2:annotationElement><ns2:annotationElement position="1638" colour="-8224126"><ns2:displayCharacter></ns2:displayCharacter><ns2:description>119</ns2:description><ns2:value>119.0</ns2:value></ns2:annotationElement><ns2:annotationElement position="1639" colour="-10395295"><ns2:displayCharacter></ns2:displayCharacter><ns2:description>59</ns2:description><ns2:value>59.0</ns2:value></ns2:annotationElement><ns2:annotationElement position="1640" colour="-10461088"><ns2:displayCharacter></ns2:displayCharacter><ns2:description>57</ns2:description><ns2:value>57.0</ns2:value></ns2:annotationElement><ns2:annotationElement position="1641" colour="-10526881"><ns2:displayCharacter></ns2:displayCharacter><ns2:description>56</ns2:description><ns2:value>56.0</ns2:value></ns2:annotationElement><ns2:annotationElement position="1642" colour="-10921639"><ns2:displayCharacter></ns2:displayCharacter><ns2:description>45</ns2:description><ns2:value>45.0</ns2:value></ns2:annotationElement><ns2:annotationElement position="1643" colour="-11316397"><ns2:displayCharacter></ns2:displayCharacter><ns2:description>34</ns2:description><ns2:value>34.0</ns2:value></ns2:annotationElement><ns2:annotationElement position="1644" colour="-11842741"><ns2:displayCharacter></ns2:displayCharacter><ns2:description>20</ns2:description><ns2:value>20.0</ns2:value></ns2:annotationElement><ns2:annotationElement position="1645" colour="-12040120"><ns2:displayCharacter></ns2:displayCharacter><ns2:description>15</ns2:description><ns2:value>15.0</ns2:value></ns2:annotationElement><ns2:annotationElement position="1646" colour="-12040120"><ns2:displayCharacter></ns2:displayCharacter><ns2:description>15</ns2:description><ns2:value>15.0</ns2:value></ns2:annotationElement><ns2:annotationElement position="1647" colour="-12040120"><ns2:displayCharacter></ns2:displayCharacter><ns2:description>15</ns2:description><ns2:value>15.0</ns2:value></ns2:annotationElement><ns2:annotationElement position="1648" colour="-11842741"><ns2:displayCharacter></ns2:displayCharacter><ns2:description>20</ns2:description><ns2:value>20.0</ns2:value></ns2:annotationElement><ns2:annotationElement position="1649" colour="-11250604"><ns2:displayCharacter></ns2:displayCharacter><ns2:description>37</ns2:description><ns2:value>37.0</ns2:value></ns2:annotationElement><ns2:annotationElement position="1650" colour="-11316397"><ns2:displayCharacter></ns2:displayCharacter><ns2:description>35</ns2:description><ns2:value>35.0</ns2:value></ns2:annotationElement><ns2:annotationElement position="1651" colour="-11250604"><ns2:displayCharacter></ns2:displayCharacter><ns2:description>37</ns2:description><ns2:value>37.0</ns2:value></ns2:annotationElement><ns2:annotationElement position="1652" colour="-11842741"><ns2:displayCharacter></ns2:displayCharacter><ns2:description>20</ns2:description><ns2:value>20.0</ns2:value></ns2:annotationElement><ns2:annotationElement position="1653" colour="-11842741"><ns2:displayCharacter></ns2:displayCharacter><ns2:description>20</ns2:description><ns2:value>20.0</ns2:value></ns2:annotationElement><ns2:annotationElement position="1654" colour="-11842741"><ns2:displayCharacter></ns2:displayCharacter><ns2:description>20</ns2:description><ns2:value>20.0</ns2:value></ns2:annotationElement><ns2:annotationElement position="1655" colour="-10197916"><ns2:displayCharacter></ns2:displayCharacter><ns2:description>65</ns2:description><ns2:value>65.0</ns2:value></ns2:annotationElement><ns2:annotationElement position="1656" colour="-10000537"><ns2:displayCharacter></ns2:displayCharacter><ns2:description>70</ns2:description><ns2:value>70.0</ns2:value></ns2:annotationElement><ns2:annotationElement position="1657" colour="-10000537"><ns2:displayCharacter></ns2:displayCharacter><ns2:description>70</ns2:description><ns2:value>70.0</ns2:value></ns2:annotationElement><ns2:annotationElement position="1658" colour="-10066330"><ns2:displayCharacter></ns2:displayCharacter><ns2:description>68</ns2:description><ns2:value>68.0</ns2:value></ns2:annotationElement><ns2:annotationElement position="1659" colour="-10724260"><ns2:displayCharacter></ns2:displayCharacter><ns2:description>51</ns2:description><ns2:value>51.0</ns2:value></ns2:annotationElement><ns2:annotationElement position="1660" colour="-10724260"><ns2:displayCharacter></ns2:displayCharacter><ns2:description>51</ns2:description><ns2:value>51.0</ns2:value></ns2:annotationElement><ns2:annotationElement position="1661" colour="-10724260"><ns2:displayCharacter></ns2:displayCharacter><ns2:description>51</ns2:description><ns2:value>51.0</ns2:value></ns2:annotationElement><ns2:annotationElement position="1662" colour="-10658467"><ns2:displayCharacter></ns2:displayCharacter><ns2:description>53</ns2:description><ns2:value>53.0</ns2:value></ns2:annotationElement><ns2:annotationElement position="1663" colour="-10658467"><ns2:displayCharacter></ns2:displayCharacter><ns2:description>53</ns2:description><ns2:value>53.0</ns2:value></ns2:annotationElement><ns2:annotationElement position="1664" colour="-10658467"><ns2:displayCharacter></ns2:displayCharacter><ns2:description>53</ns2:description><ns2:value>53.0</ns2:value></ns2:annotationElement><ns2:annotationElement position="1665" colour="-10658467"><ns2:displayCharacter></ns2:displayCharacter><ns2:description>53</ns2:description><ns2:value>53.0</ns2:value></ns2:annotationElement><ns2:annotationElement position="1666" colour="-11053225"><ns2:displayCharacter></ns2:displayCharacter><ns2:description>42</ns2:description><ns2:value>42.0</ns2:value></ns2:annotationElement><ns2:annotationElement position="1667" colour="-11053225"><ns2:displayCharacter></ns2:displayCharacter><ns2:description>42</ns2:description><ns2:value>42.0</ns2:value></ns2:annotationElement><ns2:annotationElement position="1668" colour="-11053225"><ns2:displayCharacter></ns2:displayCharacter><ns2:description>41</ns2:description><ns2:value>41.0</ns2:value></ns2:annotationElement><ns2:annotationElement position="1669" colour="-11053225"><ns2:displayCharacter></ns2:displayCharacter><ns2:description>41</ns2:description><ns2:value>41.0</ns2:value></ns2:annotationElement><ns2:annotationElement position="1670" colour="-12040120"><ns2:displayCharacter></ns2:displayCharacter><ns2:description>15</ns2:description><ns2:value>15.0</ns2:value></ns2:annotationElement><ns2:annotationElement position="1671" colour="-12040120"><ns2:displayCharacter></ns2:displayCharacter><ns2:description>15</ns2:description><ns2:value>15.0</ns2:value></ns2:annotationElement><ns2:annotationElement position="1672" colour="-12040120"><ns2:displayCharacter></ns2:displayCharacter><ns2:description>15</ns2:description><ns2:value>15.0</ns2:value></ns2:annotationElement><ns2:annotationElement position="1673" colour="-11908534"><ns2:displayCharacter></ns2:displayCharacter><ns2:description>19</ns2:description><ns2:value>19.0</ns2:value></ns2:annotationElement><ns2:annotationElement position="1674" colour="-10790053"><ns2:displayCharacter></ns2:displayCharacter><ns2:description>49</ns2:description><ns2:value>49.0</ns2:value></ns2:annotationElement><ns2:annotationElement position="1675" colour="-10790053"><ns2:displayCharacter></ns2:displayCharacter><ns2:description>49</ns2:description><ns2:value>49.0</ns2:value></ns2:annotationElement><ns2:annotationElement position="1676" colour="-10790053"><ns2:displayCharacter></ns2:displayCharacter><ns2:description>49</ns2:description><ns2:value>49.0</ns2:value></ns2:annotationElement><ns2:annotationElement position="1677" colour="-10790053"><ns2:displayCharacter></ns2:displayCharacter><ns2:description>49</ns2:description><ns2:value>49.0</ns2:value></ns2:annotationElement><ns2:annotationElement position="1678" colour="-10790053"><ns2:displayCharacter></ns2:displayCharacter><ns2:description>49</ns2:description><ns2:value>49.0</ns2:value></ns2:annotationElement><ns2:annotationElement position="1679" colour="-10790053"><ns2:displayCharacter></ns2:displayCharacter><ns2:description>49</ns2:description><ns2:value>49.0</ns2:value></ns2:annotationElement><ns2:annotationElement position="1680" colour="-10987432"><ns2:displayCharacter></ns2:displayCharacter><ns2:description>44</ns2:description><ns2:value>44.0</ns2:value></ns2:annotationElement><ns2:annotationElement position="1681" colour="-10658467"><ns2:displayCharacter></ns2:displayCharacter><ns2:description>52</ns2:description><ns2:value>52.0</ns2:value></ns2:annotationElement><ns2:annotationElement position="1682" colour="-10658467"><ns2:displayCharacter></ns2:displayCharacter><ns2:description>52</ns2:description><ns2:value>52.0</ns2:value></ns2:annotationElement><ns2:annotationElement position="1683" colour="-10658467"><ns2:displayCharacter></ns2:displayCharacter><ns2:description>52</ns2:description><ns2:value>52.0</ns2:value></ns2:annotationElement><ns2:annotationElement position="1684" colour="-10658467"><ns2:displayCharacter></ns2:displayCharacter><ns2:description>52</ns2:description><ns2:value>52.0</ns2:value></ns2:annotationElement><ns2:annotationElement position="1685" colour="-10658467"><ns2:displayCharacter></ns2:displayCharacter><ns2:description>52</ns2:description><ns2:value>52.0</ns2:value></ns2:annotationElement><ns2:annotationElement position="1686" colour="-10658467"><ns2:displayCharacter></ns2:displayCharacter><ns2:description>52</ns2:description><ns2:value>52.0</ns2:value></ns2:annotationElement><ns2:annotationElement position="1687" colour="-10658467"><ns2:displayCharacter></ns2:displayCharacter><ns2:description>52</ns2:description><ns2:value>52.0</ns2:value></ns2:annotationElement><ns2:annotationElement position="1688" colour="-10658467"><ns2:displayCharacter></ns2:displayCharacter><ns2:description>52</ns2:description><ns2:value>52.0</ns2:value></ns2:annotationElement><ns2:annotationElement position="1689" colour="-10658467"><ns2:displayCharacter></ns2:displayCharacter><ns2:description>52</ns2:description><ns2:value>52.0</ns2:value></ns2:annotationElement><ns2:annotationElement position="1690" colour="-10461088"><ns2:displayCharacter></ns2:displayCharacter><ns2:description>58</ns2:description><ns2:value>58.0</ns2:value></ns2:annotationElement><ns2:annotationElement position="1691" colour="-10461088"><ns2:displayCharacter></ns2:displayCharacter><ns2:description>58</ns2:description><ns2:value>58.0</ns2:value></ns2:annotationElement><ns2:annotationElement position="1692" colour="-10658467"><ns2:displayCharacter></ns2:displayCharacter><ns2:description>53</ns2:description><ns2:value>53.0</ns2:value></ns2:annotationElement><ns2:annotationElement position="1693" colour="-10592674"><ns2:displayCharacter></ns2:displayCharacter><ns2:description>54</ns2:description><ns2:value>54.0</ns2:value></ns2:annotationElement><ns2:annotationElement position="1694" colour="-10592674"><ns2:displayCharacter></ns2:displayCharacter><ns2:description>54</ns2:description><ns2:value>54.0</ns2:value></ns2:annotationElement><ns2:annotationElement position="1695" colour="-10724260"><ns2:displayCharacter></ns2:displayCharacter><ns2:description>51</ns2:description><ns2:value>51.0</ns2:value></ns2:annotationElement><ns2:annotationElement position="1696" colour="-10921639"><ns2:displayCharacter></ns2:displayCharacter><ns2:description>46</ns2:description><ns2:value>46.0</ns2:value></ns2:annotationElement><ns2:annotationElement position="1697" colour="-10263709"><ns2:displayCharacter></ns2:displayCharacter><ns2:description>64</ns2:description><ns2:value>64.0</ns2:value></ns2:annotationElement><ns2:annotationElement position="1698" colour="-10395295"><ns2:displayCharacter></ns2:displayCharacter><ns2:description>60</ns2:description><ns2:value>60.0</ns2:value></ns2:annotationElement><ns2:annotationElement position="1699" colour="-10395295"><ns2:displayCharacter></ns2:displayCharacter><ns2:description>59</ns2:description><ns2:value>59.0</ns2:value></ns2:annotationElement><ns2:annotationElement position="1700" colour="-10658467"><ns2:displayCharacter></ns2:displayCharacter><ns2:description>53</ns2:description><ns2:value>53.0</ns2:value></ns2:annotationElement><ns2:annotationElement position="1701" colour="-10592674"><ns2:displayCharacter></ns2:displayCharacter><ns2:description>54</ns2:description><ns2:value>54.0</ns2:value></ns2:annotationElement><ns2:annotationElement position="1702" colour="-10592674"><ns2:displayCharacter></ns2:displayCharacter><ns2:description>54</ns2:description><ns2:value>54.0</ns2:value></ns2:annotationElement><ns2:annotationElement position="1703" colour="-10658467"><ns2:displayCharacter></ns2:displayCharacter><ns2:description>52</ns2:description><ns2:value>52.0</ns2:value></ns2:annotationElement><ns2:annotationElement position="1704" colour="-10658467"><ns2:displayCharacter></ns2:displayCharacter><ns2:description>52</ns2:description><ns2:value>52.0</ns2:value></ns2:annotationElement><ns2:annotationElement position="1705" colour="-11908534"><ns2:displayCharacter></ns2:displayCharacter><ns2:description>18</ns2:description><ns2:value>18.0</ns2:value></ns2:annotationElement><ns2:annotationElement position="1706" colour="-11447983"><ns2:displayCharacter></ns2:displayCharacter><ns2:description>31</ns2:description><ns2:value>31.0</ns2:value></ns2:annotationElement><ns2:annotationElement position="1707" colour="-11447983"><ns2:displayCharacter></ns2:displayCharacter><ns2:description>31</ns2:description><ns2:value>31.0</ns2:value></ns2:annotationElement><ns2:annotationElement position="1708" colour="-11447983"><ns2:displayCharacter></ns2:displayCharacter><ns2:description>31</ns2:description><ns2:value>31.0</ns2:value></ns2:annotationElement><ns2:annotationElement position="1709" colour="-11447983"><ns2:displayCharacter></ns2:displayCharacter><ns2:description>31</ns2:description><ns2:value>31.0</ns2:value></ns2:annotationElement><ns2:annotationElement position="1710" colour="-11447983"><ns2:displayCharacter></ns2:displayCharacter><ns2:description>31</ns2:description><ns2:value>31.0</ns2:value></ns2:annotationElement><ns2:annotationElement position="1711" colour="-11447983"><ns2:displayCharacter></ns2:displayCharacter><ns2:description>31</ns2:description><ns2:value>31.0</ns2:value></ns2:annotationElement><ns2:annotationElement position="1712" colour="-11447983"><ns2:displayCharacter></ns2:displayCharacter><ns2:description>31</ns2:description><ns2:value>31.0</ns2:value></ns2:annotationElement><ns2:annotationElement position="1713" colour="-12105913"><ns2:displayCharacter></ns2:displayCharacter><ns2:description>13</ns2:description><ns2:value>13.0</ns2:value></ns2:annotationElement><ns2:annotationElement position="1714" colour="-11974327"><ns2:displayCharacter></ns2:displayCharacter><ns2:description>17</ns2:description><ns2:value>17.0</ns2:value></ns2:annotationElement><ns2:annotationElement position="1715" colour="-11974327"><ns2:displayCharacter></ns2:displayCharacter><ns2:description>17</ns2:description><ns2:value>17.0</ns2:value></ns2:annotationElement><ns2:annotationElement position="1716" colour="-12237499"><ns2:displayCharacter></ns2:displayCharacter><ns2:description>9</ns2:description><ns2:value>9.0</ns2:value></ns2:annotationElement><ns2:annotationElement position="1717" colour="-12303292"><ns2:displayCharacter></ns2:displayCharacter><ns2:description>8</ns2:description><ns2:value>8.0</ns2:value></ns2:annotationElement><ns2:annotationElement position="1718" colour="-12303292"><ns2:displayCharacter></ns2:displayCharacter><ns2:description>8</ns2:description><ns2:value>8.0</ns2:value></ns2:annotationElement><ns2:annotationElement position="1719" colour="-12237499"><ns2:displayCharacter></ns2:displayCharacter><ns2:description>9</ns2:description><ns2:value>9.0</ns2:value></ns2:annotationElement><ns2:annotationElement position="1720" colour="-12237499"><ns2:displayCharacter></ns2:displayCharacter><ns2:description>9</ns2:description><ns2:value>9.0</ns2:value></ns2:annotationElement><ns2:annotationElement position="1721" colour="-12040120"><ns2:displayCharacter></ns2:displayCharacter><ns2:description>16</ns2:description><ns2:value>16.0</ns2:value></ns2:annotationElement><ns2:annotationElement position="1722" colour="-12040120"><ns2:displayCharacter></ns2:displayCharacter><ns2:description>16</ns2:description><ns2:value>16.0</ns2:value></ns2:annotationElement><ns2:annotationElement position="1723" colour="-11513776"><ns2:displayCharacter></ns2:displayCharacter><ns2:description>29</ns2:description><ns2:value>29.0</ns2:value></ns2:annotationElement><ns2:annotationElement position="1724" colour="-11513776"><ns2:displayCharacter></ns2:displayCharacter><ns2:description>29</ns2:description><ns2:value>29.0</ns2:value></ns2:annotationElement><ns2:annotationElement position="1725" colour="-11513776"><ns2:displayCharacter></ns2:displayCharacter><ns2:description>29</ns2:description><ns2:value>29.0</ns2:value></ns2:annotationElement><ns2:annotationElement position="1726" colour="-11447983"><ns2:displayCharacter></ns2:displayCharacter><ns2:description>32</ns2:description><ns2:value>32.0</ns2:value></ns2:annotationElement><ns2:annotationElement position="1727" colour="-10921639"><ns2:displayCharacter></ns2:displayCharacter><ns2:description>46</ns2:description><ns2:value>46.0</ns2:value></ns2:annotationElement><ns2:annotationElement position="1728" colour="-10724260"><ns2:displayCharacter></ns2:displayCharacter><ns2:description>50</ns2:description><ns2:value>50.0</ns2:value></ns2:annotationElement><ns2:annotationElement position="1729" colour="-10724260"><ns2:displayCharacter></ns2:displayCharacter><ns2:description>50</ns2:description><ns2:value>50.0</ns2:value></ns2:annotationElement><ns2:annotationElement position="1730" colour="-10329502"><ns2:displayCharacter></ns2:displayCharacter><ns2:description>61</ns2:description><ns2:value>61.0</ns2:value></ns2:annotationElement><ns2:annotationElement position="1731" colour="-9671572"><ns2:displayCharacter></ns2:displayCharacter><ns2:description>80</ns2:description><ns2:value>80.0</ns2:value></ns2:annotationElement><ns2:annotationElement position="1732" colour="-11184811"><ns2:displayCharacter></ns2:displayCharacter><ns2:description>38</ns2:description><ns2:value>38.0</ns2:value></ns2:annotationElement><ns2:annotationElement position="1733" colour="-11184811"><ns2:displayCharacter></ns2:displayCharacter><ns2:description>38</ns2:description><ns2:value>38.0</ns2:value></ns2:annotationElement><ns2:annotationElement position="1734" colour="-11184811"><ns2:displayCharacter></ns2:displayCharacter><ns2:description>38</ns2:description><ns2:value>38.0</ns2:value></ns2:annotationElement><ns2:annotationElement position="1735" colour="-11645362"><ns2:displayCharacter></ns2:displayCharacter><ns2:description>25</ns2:description><ns2:value>25.0</ns2:value></ns2:annotationElement><ns2:annotationElement position="1736" colour="-11513776"><ns2:displayCharacter></ns2:displayCharacter><ns2:description>30</ns2:description><ns2:value>30.0</ns2:value></ns2:annotationElement><ns2:annotationElement position="1737" colour="-9539986"><ns2:displayCharacter></ns2:displayCharacter><ns2:description>82</ns2:description><ns2:value>82.0</ns2:value></ns2:annotationElement><ns2:annotationElement position="1738" colour="-10329502"><ns2:displayCharacter></ns2:displayCharacter><ns2:description>62</ns2:description><ns2:value>62.0</ns2:value></ns2:annotationElement><ns2:annotationElement position="1739" colour="-9145228"><ns2:displayCharacter></ns2:displayCharacter><ns2:description>93</ns2:description><ns2:value>93.0</ns2:value></ns2:annotationElement><ns2:annotationElement position="1740" colour="-7303024"><ns2:displayCharacter></ns2:displayCharacter><ns2:description>144</ns2:description><ns2:value>144.0</ns2:value></ns2:annotationElement><ns2:annotationElement position="1741" colour="-6579301"><ns2:displayCharacter></ns2:displayCharacter><ns2:description>163</ns2:description><ns2:value>163.0</ns2:value></ns2:annotationElement><ns2:annotationElement position="1742" colour="-5460820"><ns2:displayCharacter></ns2:displayCharacter><ns2:description>194</ns2:description><ns2:value>194.0</ns2:value></ns2:annotationElement><ns2:annotationElement position="1743" colour="-5789785"><ns2:displayCharacter></ns2:displayCharacter><ns2:description>184</ns2:description><ns2:value>184.0</ns2:value></ns2:annotationElement><ns2:annotationElement position="1744" colour="-6381922"><ns2:displayCharacter></ns2:displayCharacter><ns2:description>168</ns2:description><ns2:value>168.0</ns2:value></ns2:annotationElement><ns2:annotationElement position="1745" colour="-5855578"><ns2:displayCharacter></ns2:displayCharacter><ns2:description>183</ns2:description><ns2:value>183.0</ns2:value></ns2:annotationElement><ns2:annotationElement position="1746" colour="-5460820"><ns2:displayCharacter></ns2:displayCharacter><ns2:description>194</ns2:description><ns2:value>194.0</ns2:value></ns2:annotationElement><ns2:annotationElement position="1747" colour="-4408132"><ns2:displayCharacter></ns2:displayCharacter><ns2:description>221</ns2:description><ns2:value>221.0</ns2:value></ns2:annotationElement><ns2:annotationElement position="1748" colour="-4408132"><ns2:displayCharacter></ns2:displayCharacter><ns2:description>221</ns2:description><ns2:value>221.0</ns2:value></ns2:annotationElement><ns2:annotationElement position="1749" colour="-4473925"><ns2:displayCharacter></ns2:displayCharacter><ns2:description>220</ns2:description><ns2:value>220.0</ns2:value></ns2:annotationElement><ns2:annotationElement position="1750" colour="-4408132"><ns2:displayCharacter></ns2:displayCharacter><ns2:description>221</ns2:description><ns2:value>221.0</ns2:value></ns2:annotationElement><ns2:annotationElement position="1751" colour="-4408132"><ns2:displayCharacter></ns2:displayCharacter><ns2:description>221</ns2:description><ns2:value>221.0</ns2:value></ns2:annotationElement><ns2:annotationElement position="1752" colour="-3552823"><ns2:displayCharacter></ns2:displayCharacter><ns2:description>245</ns2:description><ns2:value>245.0</ns2:value></ns2:annotationElement><ns2:annotationElement position="1753" colour="-5263441"><ns2:displayCharacter></ns2:displayCharacter><ns2:description>199</ns2:description><ns2:value>199.0</ns2:value></ns2:annotationElement><ns2:annotationElement position="1754" colour="-3618616"><ns2:displayCharacter></ns2:displayCharacter><ns2:description>243</ns2:description><ns2:value>243.0</ns2:value></ns2:annotationElement><ns2:annotationElement position="1755" colour="-2829100"><ns2:displayCharacter></ns2:displayCharacter><ns2:description>265</ns2:description><ns2:value>265.0</ns2:value></ns2:annotationElement><ns2:annotationElement position="1756" colour="-2697514"><ns2:displayCharacter></ns2:displayCharacter><ns2:description>268</ns2:description><ns2:value>268.0</ns2:value></ns2:annotationElement><ns2:annotationElement position="1757" colour="-2631721"><ns2:displayCharacter></ns2:displayCharacter><ns2:description>270</ns2:description><ns2:value>270.0</ns2:value></ns2:annotationElement><ns2:annotationElement position="1758" colour="-2697514"><ns2:displayCharacter></ns2:displayCharacter><ns2:description>268</ns2:description><ns2:value>268.0</ns2:value></ns2:annotationElement><ns2:annotationElement position="1759" colour="-2763307"><ns2:displayCharacter></ns2:displayCharacter><ns2:description>266</ns2:description><ns2:value>266.0</ns2:value></ns2:annotationElement><ns2:annotationElement position="1760" colour="-2631721"><ns2:displayCharacter></ns2:displayCharacter><ns2:description>269</ns2:description><ns2:value>269.0</ns2:value></ns2:annotationElement><ns2:annotationElement position="1761" colour="-2763307"><ns2:displayCharacter></ns2:displayCharacter><ns2:description>267</ns2:description><ns2:value>267.0</ns2:value></ns2:annotationElement><ns2:annotationElement position="1762" colour="-2697514"><ns2:displayCharacter></ns2:displayCharacter><ns2:description>268</ns2:description><ns2:value>268.0</ns2:value></ns2:annotationElement><ns2:annotationElement position="1763" colour="-2697514"><ns2:displayCharacter></ns2:displayCharacter><ns2:description>268</ns2:description><ns2:value>268.0</ns2:value></ns2:annotationElement><ns2:annotationElement position="1764" colour="-2631721"><ns2:displayCharacter></ns2:displayCharacter><ns2:description>270</ns2:description><ns2:value>270.0</ns2:value></ns2:annotationElement><ns2:annotationElement position="1765" colour="-3289651"><ns2:displayCharacter></ns2:displayCharacter><ns2:description>251</ns2:description><ns2:value>251.0</ns2:value></ns2:annotationElement><ns2:annotationElement position="1766" colour="-2631721"><ns2:displayCharacter></ns2:displayCharacter><ns2:description>269</ns2:description><ns2:value>269.0</ns2:value></ns2:annotationElement><ns2:annotationElement position="1767" colour="-2631721"><ns2:displayCharacter></ns2:displayCharacter><ns2:description>270</ns2:description><ns2:value>270.0</ns2:value></ns2:annotationElement><ns2:annotationElement position="1768" colour="-2631721"><ns2:displayCharacter></ns2:displayCharacter><ns2:description>270</ns2:description><ns2:value>270.0</ns2:value></ns2:annotationElement><ns2:annotationElement position="1769" colour="-2631721"><ns2:displayCharacter></ns2:displayCharacter><ns2:description>270</ns2:description><ns2:value>270.0</ns2:value></ns2:annotationElement><ns2:annotationElement position="1770" colour="-2631721"><ns2:displayCharacter></ns2:displayCharacter><ns2:description>270</ns2:description><ns2:value>270.0</ns2:value></ns2:annotationElement><ns2:annotationElement position="1771" colour="-2631721"><ns2:displayCharacter></ns2:displayCharacter><ns2:description>270</ns2:description><ns2:value>270.0</ns2:value></ns2:annotationElement><ns2:annotationElement position="1772" colour="-2960686"><ns2:displayCharacter></ns2:displayCharacter><ns2:description>261</ns2:description><ns2:value>261.0</ns2:value></ns2:annotationElement><ns2:annotationElement position="1773" colour="-2631721"><ns2:displayCharacter></ns2:displayCharacter><ns2:description>270</ns2:description><ns2:value>270.0</ns2:value></ns2:annotationElement><ns2:annotationElement position="1774" colour="-2697514"><ns2:displayCharacter></ns2:displayCharacter><ns2:description>268</ns2:description><ns2:value>268.0</ns2:value></ns2:annotationElement><ns2:annotationElement position="1775" colour="-2697514"><ns2:displayCharacter></ns2:displayCharacter><ns2:description>268</ns2:description><ns2:value>268.0</ns2:value></ns2:annotationElement><ns2:annotationElement position="1776" colour="-2697514"><ns2:displayCharacter></ns2:displayCharacter><ns2:description>268</ns2:description><ns2:value>268.0</ns2:value></ns2:annotationElement><ns2:annotationElement position="1777" colour="-2697514"><ns2:displayCharacter></ns2:displayCharacter><ns2:description>268</ns2:description><ns2:value>268.0</ns2:value></ns2:annotationElement><ns2:annotationElement position="1778" colour="-2697514"><ns2:displayCharacter></ns2:displayCharacter><ns2:description>268</ns2:description><ns2:value>268.0</ns2:value></ns2:annotationElement><ns2:annotationElement position="1779" colour="-2697514"><ns2:displayCharacter></ns2:displayCharacter><ns2:description>268</ns2:description><ns2:value>268.0</ns2:value></ns2:annotationElement><ns2:annotationElement position="1780" colour="-2631721"><ns2:displayCharacter></ns2:displayCharacter><ns2:description>270</ns2:description><ns2:value>270.0</ns2:value></ns2:annotationElement><ns2:annotationElement position="1781" colour="-2631721"><ns2:displayCharacter></ns2:displayCharacter><ns2:description>270</ns2:description><ns2:value>270.0</ns2:value></ns2:annotationElement><ns2:annotationElement position="1782" colour="-2631721"><ns2:displayCharacter></ns2:displayCharacter><ns2:description>270</ns2:description><ns2:value>270.0</ns2:value></ns2:annotationElement><ns2:annotationElement position="1783" colour="-2631721"><ns2:displayCharacter></ns2:displayCharacter><ns2:description>270</ns2:description><ns2:value>270.0</ns2:value></ns2:annotationElement><ns2:annotationElement position="1784" colour="-2631721"><ns2:displayCharacter></ns2:displayCharacter><ns2:description>270</ns2:description><ns2:value>270.0</ns2:value></ns2:annotationElement><ns2:annotationElement position="1785" colour="-2631721"><ns2:displayCharacter></ns2:displayCharacter><ns2:description>270</ns2:description><ns2:value>270.0</ns2:value></ns2:annotationElement><ns2:annotationElement position="1786" colour="-2631721"><ns2:displayCharacter></ns2:displayCharacter><ns2:description>270</ns2:description><ns2:value>270.0</ns2:value></ns2:annotationElement><ns2:annotationElement position="1787" colour="-2631721"><ns2:displayCharacter></ns2:displayCharacter><ns2:description>270</ns2:description><ns2:value>270.0</ns2:value></ns2:annotationElement><ns2:annotationElement position="1788" colour="-2631721"><ns2:displayCharacter></ns2:displayCharacter><ns2:description>270</ns2:description><ns2:value>270.0</ns2:value></ns2:annotationElement><ns2:annotationElement position="1789" colour="-2631721"><ns2:displayCharacter></ns2:displayCharacter><ns2:description>270</ns2:description><ns2:value>270.0</ns2:value></ns2:annotationElement><ns2:annotationElement position="1790" colour="-2631721"><ns2:displayCharacter></ns2:displayCharacter><ns2:description>269</ns2:description><ns2:value>269.0</ns2:value></ns2:annotationElement><ns2:annotationElement position="1791" colour="-2631721"><ns2:displayCharacter></ns2:displayCharacter><ns2:description>269</ns2:description><ns2:value>269.0</ns2:value></ns2:annotationElement><ns2:annotationElement position="1792" colour="-2631721"><ns2:displayCharacter></ns2:displayCharacter><ns2:description>269</ns2:description><ns2:value>269.0</ns2:value></ns2:annotationElement><ns2:annotationElement position="1793" colour="-2631721"><ns2:displayCharacter></ns2:displayCharacter><ns2:description>269</ns2:description><ns2:value>269.0</ns2:value></ns2:annotationElement><ns2:annotationElement position="1794" colour="-2631721"><ns2:displayCharacter></ns2:displayCharacter><ns2:description>269</ns2:description><ns2:value>269.0</ns2:value></ns2:annotationElement><ns2:annotationElement position="1795" colour="-2631721"><ns2:displayCharacter></ns2:displayCharacter><ns2:description>269</ns2:description><ns2:value>269.0</ns2:value></ns2:annotationElement><ns2:annotationElement position="1796" colour="-2631721"><ns2:displayCharacter></ns2:displayCharacter><ns2:description>269</ns2:description><ns2:value>269.0</ns2:value></ns2:annotationElement><ns2:annotationElement position="1797" colour="-2631721"><ns2:displayCharacter></ns2:displayCharacter><ns2:description>269</ns2:description><ns2:value>269.0</ns2:value></ns2:annotationElement><ns2:annotationElement position="1798" colour="-2829100"><ns2:displayCharacter></ns2:displayCharacter><ns2:description>264</ns2:description><ns2:value>264.0</ns2:value></ns2:annotationElement><ns2:annotationElement position="1799" colour="-2960686"><ns2:displayCharacter></ns2:displayCharacter><ns2:description>260</ns2:description><ns2:value>260.0</ns2:value></ns2:annotationElement><ns2:annotationElement position="1800" colour="-2960686"><ns2:displayCharacter></ns2:displayCharacter><ns2:description>261</ns2:description><ns2:value>261.0</ns2:value></ns2:annotationElement><ns2:annotationElement position="1801" colour="-2829100"><ns2:displayCharacter></ns2:displayCharacter><ns2:description>265</ns2:description><ns2:value>265.0</ns2:value></ns2:annotationElement><ns2:annotationElement position="1802" colour="-2829100"><ns2:displayCharacter></ns2:displayCharacter><ns2:description>265</ns2:description><ns2:value>265.0</ns2:value></ns2:annotationElement><ns2:annotationElement position="1803" colour="-2697514"><ns2:displayCharacter></ns2:displayCharacter><ns2:description>268</ns2:description><ns2:value>268.0</ns2:value></ns2:annotationElement><ns2:annotationElement position="1804" colour="-2697514"><ns2:displayCharacter></ns2:displayCharacter><ns2:description>268</ns2:description><ns2:value>268.0</ns2:value></ns2:annotationElement><ns2:annotationElement position="1805" colour="-2697514"><ns2:displayCharacter></ns2:displayCharacter><ns2:description>268</ns2:description><ns2:value>268.0</ns2:value></ns2:annotationElement><ns2:annotationElement position="1806" colour="-2697514"><ns2:displayCharacter></ns2:displayCharacter><ns2:description>268</ns2:description><ns2:value>268.0</ns2:value></ns2:annotationElement><ns2:annotationElement position="1807" colour="-2697514"><ns2:displayCharacter></ns2:displayCharacter><ns2:description>268</ns2:description><ns2:value>268.0</ns2:value></ns2:annotationElement><ns2:annotationElement position="1808" colour="-2829100"><ns2:displayCharacter></ns2:displayCharacter><ns2:description>265</ns2:description><ns2:value>265.0</ns2:value></ns2:annotationElement><ns2:annotationElement position="1809" colour="-2697514"><ns2:displayCharacter></ns2:displayCharacter><ns2:description>268</ns2:description><ns2:value>268.0</ns2:value></ns2:annotationElement><ns2:annotationElement position="1810" colour="-2960686"><ns2:displayCharacter></ns2:displayCharacter><ns2:description>261</ns2:description><ns2:value>261.0</ns2:value></ns2:annotationElement><ns2:annotationElement position="1811" colour="-2829100"><ns2:displayCharacter></ns2:displayCharacter><ns2:description>264</ns2:description><ns2:value>264.0</ns2:value></ns2:annotationElement><ns2:annotationElement position="1812" colour="-2829100"><ns2:displayCharacter></ns2:displayCharacter><ns2:description>265</ns2:description><ns2:value>265.0</ns2:value></ns2:annotationElement><ns2:annotationElement position="1813" colour="-2829100"><ns2:displayCharacter></ns2:displayCharacter><ns2:description>265</ns2:description><ns2:value>265.0</ns2:value></ns2:annotationElement><ns2:annotationElement position="1814" colour="-11382190"><ns2:displayCharacter></ns2:displayCharacter><ns2:description>33</ns2:description><ns2:value>33.0</ns2:value></ns2:annotationElement><ns2:annotationElement position="1815" colour="-2697514"><ns2:displayCharacter></ns2:displayCharacter><ns2:description>268</ns2:description><ns2:value>268.0</ns2:value></ns2:annotationElement><ns2:annotationElement position="1816" colour="-2631721"><ns2:displayCharacter></ns2:displayCharacter><ns2:description>269</ns2:description><ns2:value>269.0</ns2:value></ns2:annotationElement><ns2:annotationElement position="1817" colour="-2631721"><ns2:displayCharacter></ns2:displayCharacter><ns2:description>269</ns2:description><ns2:value>269.0</ns2:value></ns2:annotationElement><ns2:annotationElement position="1818" colour="-3092272"><ns2:displayCharacter></ns2:displayCharacter><ns2:description>258</ns2:description><ns2:value>258.0</ns2:value></ns2:annotationElement><ns2:annotationElement position="1819" colour="-2631721"><ns2:displayCharacter></ns2:displayCharacter><ns2:description>269</ns2:description><ns2:value>269.0</ns2:value></ns2:annotationElement><ns2:annotationElement position="1820" colour="-2631721"><ns2:displayCharacter></ns2:displayCharacter><ns2:description>269</ns2:description><ns2:value>269.0</ns2:value></ns2:annotationElement><ns2:annotationElement position="1821" colour="-2631721"><ns2:displayCharacter></ns2:displayCharacter><ns2:description>269</ns2:description><ns2:value>269.0</ns2:value></ns2:annotationElement><ns2:annotationElement position="1822" colour="-2631721"><ns2:displayCharacter></ns2:displayCharacter><ns2:description>269</ns2:description><ns2:value>269.0</ns2:value></ns2:annotationElement><ns2:annotationElement position="1823" colour="-2631721"><ns2:displayCharacter></ns2:displayCharacter><ns2:description>269</ns2:description><ns2:value>269.0</ns2:value></ns2:annotationElement><ns2:annotationElement position="1824" colour="-2631721"><ns2:displayCharacter></ns2:displayCharacter><ns2:description>269</ns2:description><ns2:value>269.0</ns2:value></ns2:annotationElement><ns2:annotationElement position="1825" colour="-2631721"><ns2:displayCharacter></ns2:displayCharacter><ns2:description>269</ns2:description><ns2:value>269.0</ns2:value></ns2:annotationElement><ns2:annotationElement position="1826" colour="-2697514"><ns2:displayCharacter></ns2:displayCharacter><ns2:description>268</ns2:description><ns2:value>268.0</ns2:value></ns2:annotationElement><ns2:annotationElement position="1827" colour="-5592406"><ns2:displayCharacter></ns2:displayCharacter><ns2:description>189</ns2:description><ns2:value>189.0</ns2:value></ns2:annotationElement><ns2:annotationElement position="1828" colour="-2697514"><ns2:displayCharacter></ns2:displayCharacter><ns2:description>268</ns2:description><ns2:value>268.0</ns2:value></ns2:annotationElement><ns2:annotationElement position="1829" colour="-9474193"><ns2:displayCharacter></ns2:displayCharacter><ns2:description>85</ns2:description><ns2:value>85.0</ns2:value></ns2:annotationElement><ns2:annotationElement position="1830" colour="-2697514"><ns2:displayCharacter></ns2:displayCharacter><ns2:description>268</ns2:description><ns2:value>268.0</ns2:value></ns2:annotationElement><ns2:annotationElement position="1831" colour="-2697514"><ns2:displayCharacter></ns2:displayCharacter><ns2:description>268</ns2:description><ns2:value>268.0</ns2:value></ns2:annotationElement><ns2:annotationElement position="1832" colour="-2631721"><ns2:displayCharacter></ns2:displayCharacter><ns2:description>269</ns2:description><ns2:value>269.0</ns2:value></ns2:annotationElement><ns2:annotationElement position="1833" colour="-2631721"><ns2:displayCharacter></ns2:displayCharacter><ns2:description>269</ns2:description><ns2:value>269.0</ns2:value></ns2:annotationElement><ns2:annotationElement position="1834" colour="-2631721"><ns2:displayCharacter></ns2:displayCharacter><ns2:description>269</ns2:description><ns2:value>269.0</ns2:value></ns2:annotationElement><ns2:annotationElement position="1835" colour="-2631721"><ns2:displayCharacter></ns2:displayCharacter><ns2:description>269</ns2:description><ns2:value>269.0</ns2:value></ns2:annotationElement><ns2:annotationElement position="1836" colour="-2631721"><ns2:displayCharacter></ns2:displayCharacter><ns2:description>269</ns2:description><ns2:value>269.0</ns2:value></ns2:annotationElement><ns2:annotationElement position="1837" colour="-2631721"><ns2:displayCharacter></ns2:displayCharacter><ns2:description>270</ns2:description><ns2:value>270.0</ns2:value></ns2:annotationElement><ns2:annotationElement position="1838" colour="-2631721"><ns2:displayCharacter></ns2:displayCharacter><ns2:description>270</ns2:description><ns2:value>270.0</ns2:value></ns2:annotationElement><ns2:annotationElement position="1839" colour="-2631721"><ns2:displayCharacter></ns2:displayCharacter><ns2:description>270</ns2:description><ns2:value>270.0</ns2:value></ns2:annotationElement><ns2:annotationElement position="1840" colour="-2631721"><ns2:displayCharacter></ns2:displayCharacter><ns2:description>270</ns2:description><ns2:value>270.0</ns2:value></ns2:annotationElement><ns2:annotationElement position="1841" colour="-2631721"><ns2:displayCharacter></ns2:displayCharacter><ns2:description>270</ns2:description><ns2:value>270.0</ns2:value></ns2:annotationElement><ns2:annotationElement position="1842" colour="-2631721"><ns2:displayCharacter></ns2:displayCharacter><ns2:description>270</ns2:description><ns2:value>270.0</ns2:value></ns2:annotationElement><ns2:annotationElement position="1843" colour="-2631721"><ns2:displayCharacter></ns2:displayCharacter><ns2:description>270</ns2:description><ns2:value>270.0</ns2:value></ns2:annotationElement><ns2:annotationElement position="1844" colour="-2631721"><ns2:displayCharacter></ns2:displayCharacter><ns2:description>269</ns2:description><ns2:value>269.0</ns2:value></ns2:annotationElement><ns2:annotationElement position="1845" colour="-2631721"><ns2:displayCharacter></ns2:displayCharacter><ns2:description>270</ns2:description><ns2:value>270.0</ns2:value></ns2:annotationElement><ns2:annotationElement position="1846" colour="-2631721"><ns2:displayCharacter></ns2:displayCharacter><ns2:description>270</ns2:description><ns2:value>270.0</ns2:value></ns2:annotationElement><ns2:annotationElement position="1847" colour="-2631721"><ns2:displayCharacter></ns2:displayCharacter><ns2:description>270</ns2:description><ns2:value>270.0</ns2:value></ns2:annotationElement><ns2:annotationElement position="1848" colour="-2631721"><ns2:displayCharacter></ns2:displayCharacter><ns2:description>270</ns2:description><ns2:value>270.0</ns2:value></ns2:annotationElement><ns2:annotationElement position="1849" colour="-2631721"><ns2:displayCharacter></ns2:displayCharacter><ns2:description>270</ns2:description><ns2:value>270.0</ns2:value></ns2:annotationElement><ns2:annotationElement position="1850" colour="-2631721"><ns2:displayCharacter></ns2:displayCharacter><ns2:description>270</ns2:description><ns2:value>270.0</ns2:value></ns2:annotationElement><ns2:annotationElement position="1851" colour="-2565928"><ns2:displayCharacter></ns2:displayCharacter><ns2:description>271</ns2:description><ns2:value>271.0</ns2:value></ns2:annotationElement><ns2:annotationElement position="1852" colour="-2565928"><ns2:displayCharacter></ns2:displayCharacter><ns2:description>271</ns2:description><ns2:value>271.0</ns2:value></ns2:annotationElement><ns2:annotationElement position="1853" colour="-2565928"><ns2:displayCharacter></ns2:displayCharacter><ns2:description>271</ns2:description><ns2:value>271.0</ns2:value></ns2:annotationElement><ns2:annotationElement position="1854" colour="-2565928"><ns2:displayCharacter></ns2:displayCharacter><ns2:description>271</ns2:description><ns2:value>271.0</ns2:value></ns2:annotationElement><ns2:annotationElement position="1855" colour="-12434878"><ns2:displayCharacter></ns2:displayCharacter><ns2:description>5</ns2:description><ns2:value>5.0</ns2:value></ns2:annotationElement><ns2:annotationElement position="1856" colour="-5592406"><ns2:displayCharacter></ns2:displayCharacter><ns2:description>189</ns2:description><ns2:value>189.0</ns2:value></ns2:annotationElement><ns2:annotationElement position="1857" colour="-2565928"><ns2:displayCharacter></ns2:displayCharacter><ns2:description>271</ns2:description><ns2:value>271.0</ns2:value></ns2:annotationElement><ns2:annotationElement position="1858" colour="-2565928"><ns2:displayCharacter></ns2:displayCharacter><ns2:description>271</ns2:description><ns2:value>271.0</ns2:value></ns2:annotationElement><ns2:annotationElement position="1859" colour="-2565928"><ns2:displayCharacter></ns2:displayCharacter><ns2:description>271</ns2:description><ns2:value>271.0</ns2:value></ns2:annotationElement><ns2:annotationElement position="1860" colour="-2565928"><ns2:displayCharacter></ns2:displayCharacter><ns2:description>271</ns2:description><ns2:value>271.0</ns2:value></ns2:annotationElement><ns2:annotationElement position="1861" colour="-2565928"><ns2:displayCharacter></ns2:displayCharacter><ns2:description>271</ns2:description><ns2:value>271.0</ns2:value></ns2:annotationElement><ns2:annotationElement position="1862" colour="-2565928"><ns2:displayCharacter></ns2:displayCharacter><ns2:description>271</ns2:description><ns2:value>271.0</ns2:value></ns2:annotationElement><ns2:annotationElement position="1863" colour="-9342607"><ns2:displayCharacter></ns2:displayCharacter><ns2:description>88</ns2:description><ns2:value>88.0</ns2:value></ns2:annotationElement><ns2:annotationElement position="1864" colour="-2565928"><ns2:displayCharacter></ns2:displayCharacter><ns2:description>271</ns2:description><ns2:value>271.0</ns2:value></ns2:annotationElement><ns2:annotationElement position="1865" colour="-2565928"><ns2:displayCharacter></ns2:displayCharacter><ns2:description>271</ns2:description><ns2:value>271.0</ns2:value></ns2:annotationElement><ns2:annotationElement position="1866" colour="-2565928"><ns2:displayCharacter></ns2:displayCharacter><ns2:description>271</ns2:description><ns2:value>271.0</ns2:value></ns2:annotationElement><ns2:annotationElement position="1867" colour="-2565928"><ns2:displayCharacter></ns2:displayCharacter><ns2:description>271</ns2:description><ns2:value>271.0</ns2:value></ns2:annotationElement><ns2:annotationElement position="1868" colour="-2565928"><ns2:displayCharacter></ns2:displayCharacter><ns2:description>271</ns2:description><ns2:value>271.0</ns2:value></ns2:annotationElement><ns2:annotationElement position="1869" colour="-2565928"><ns2:displayCharacter></ns2:displayCharacter><ns2:description>271</ns2:description><ns2:value>271.0</ns2:value></ns2:annotationElement><ns2:annotationElement position="1870" colour="-2565928"><ns2:displayCharacter></ns2:displayCharacter><ns2:description>271</ns2:description><ns2:value>271.0</ns2:value></ns2:annotationElement><ns2:annotationElement position="1871" colour="-2565928"><ns2:displayCharacter></ns2:displayCharacter><ns2:description>271</ns2:description><ns2:value>271.0</ns2:value></ns2:annotationElement><ns2:annotationElement position="1872" colour="-2565928"><ns2:displayCharacter></ns2:displayCharacter><ns2:description>271</ns2:description><ns2:value>271.0</ns2:value></ns2:annotationElement><ns2:annotationElement position="1873" colour="-2565928"><ns2:displayCharacter></ns2:displayCharacter><ns2:description>271</ns2:description><ns2:value>271.0</ns2:value></ns2:annotationElement><ns2:annotationElement position="1874" colour="-2565928"><ns2:displayCharacter></ns2:displayCharacter><ns2:description>271</ns2:description><ns2:value>271.0</ns2:value></ns2:annotationElement><ns2:annotationElement position="1875" colour="-2565928"><ns2:displayCharacter></ns2:displayCharacter><ns2:description>271</ns2:description><ns2:value>271.0</ns2:value></ns2:annotationElement><ns2:annotationElement position="1876" colour="-2565928"><ns2:displayCharacter></ns2:displayCharacter><ns2:description>271</ns2:description><ns2:value>271.0</ns2:value></ns2:annotationElement><ns2:annotationElement position="1877" colour="-2565928"><ns2:displayCharacter></ns2:displayCharacter><ns2:description>271</ns2:description><ns2:value>271.0</ns2:value></ns2:annotationElement><ns2:annotationElement position="1878" colour="-2565928"><ns2:displayCharacter></ns2:displayCharacter><ns2:description>271</ns2:description><ns2:value>271.0</ns2:value></ns2:annotationElement><ns2:annotationElement position="1879" colour="-2565928"><ns2:displayCharacter></ns2:displayCharacter><ns2:description>271</ns2:description><ns2:value>271.0</ns2:value></ns2:annotationElement><ns2:annotationElement position="1880" colour="-2565928"><ns2:displayCharacter></ns2:displayCharacter><ns2:description>271</ns2:description><ns2:value>271.0</ns2:value></ns2:annotationElement><ns2:annotationElement position="1881" colour="-2565928"><ns2:displayCharacter></ns2:displayCharacter><ns2:description>271</ns2:description><ns2:value>271.0</ns2:value></ns2:annotationElement><ns2:annotationElement position="1882" colour="-2565928"><ns2:displayCharacter></ns2:displayCharacter><ns2:description>271</ns2:description><ns2:value>271.0</ns2:value></ns2:annotationElement><ns2:annotationElement position="1883" colour="-2565928"><ns2:displayCharacter></ns2:displayCharacter><ns2:description>271</ns2:description><ns2:value>271.0</ns2:value></ns2:annotationElement><ns2:annotationElement position="1884" colour="-2565928"><ns2:displayCharacter></ns2:displayCharacter><ns2:description>271</ns2:description><ns2:value>271.0</ns2:value></ns2:annotationElement><ns2:annotationElement position="1885" colour="-2565928"><ns2:displayCharacter></ns2:displayCharacter><ns2:description>271</ns2:description><ns2:value>271.0</ns2:value></ns2:annotationElement><ns2:annotationElement position="1886" colour="-2565928"><ns2:displayCharacter></ns2:displayCharacter><ns2:description>271</ns2:description><ns2:value>271.0</ns2:value></ns2:annotationElement><ns2:annotationElement position="1887" colour="-2565928"><ns2:displayCharacter></ns2:displayCharacter><ns2:description>271</ns2:description><ns2:value>271.0</ns2:value></ns2:annotationElement><ns2:annotationElement position="1888" colour="-2565928"><ns2:displayCharacter></ns2:displayCharacter><ns2:description>271</ns2:description><ns2:value>271.0</ns2:value></ns2:annotationElement><ns2:annotationElement position="1889" colour="-2631721"><ns2:displayCharacter></ns2:displayCharacter><ns2:description>270</ns2:description><ns2:value>270.0</ns2:value></ns2:annotationElement><ns2:annotationElement position="1890" colour="-2631721"><ns2:displayCharacter></ns2:displayCharacter><ns2:description>270</ns2:description><ns2:value>270.0</ns2:value></ns2:annotationElement><ns2:annotationElement position="1891" colour="-2829100"><ns2:displayCharacter></ns2:displayCharacter><ns2:description>265</ns2:description><ns2:value>265.0</ns2:value></ns2:annotationElement><ns2:annotationElement position="1892" colour="-2829100"><ns2:displayCharacter></ns2:displayCharacter><ns2:description>265</ns2:description><ns2:value>265.0</ns2:value></ns2:annotationElement><ns2:annotationElement position="1893" colour="-2763307"><ns2:displayCharacter></ns2:displayCharacter><ns2:description>266</ns2:description><ns2:value>266.0</ns2:value></ns2:annotationElement><ns2:annotationElement position="1894" colour="-2763307"><ns2:displayCharacter></ns2:displayCharacter><ns2:description>266</ns2:description><ns2:value>266.0</ns2:value></ns2:annotationElement><ns2:annotationElement position="1895" colour="-2763307"><ns2:displayCharacter></ns2:displayCharacter><ns2:description>266</ns2:description><ns2:value>266.0</ns2:value></ns2:annotationElement><ns2:annotationElement position="1896" colour="-2763307"><ns2:displayCharacter></ns2:displayCharacter><ns2:description>266</ns2:description><ns2:value>266.0</ns2:value></ns2:annotationElement><ns2:annotationElement position="1897" colour="-2763307"><ns2:displayCharacter></ns2:displayCharacter><ns2:description>266</ns2:description><ns2:value>266.0</ns2:value></ns2:annotationElement><ns2:annotationElement position="1898" colour="-4013374"><ns2:displayCharacter></ns2:displayCharacter><ns2:description>233</ns2:description><ns2:value>233.0</ns2:value></ns2:annotationElement><ns2:annotationElement position="1899" colour="-2565928"><ns2:displayCharacter></ns2:displayCharacter><ns2:description>271</ns2:description><ns2:value>271.0</ns2:value></ns2:annotationElement><ns2:annotationElement position="1900" colour="-2565928"><ns2:displayCharacter></ns2:displayCharacter><ns2:description>271</ns2:description><ns2:value>271.0</ns2:value></ns2:annotationElement><ns2:annotationElement position="1901" colour="-2565928"><ns2:displayCharacter></ns2:displayCharacter><ns2:description>271</ns2:description><ns2:value>271.0</ns2:value></ns2:annotationElement><ns2:annotationElement position="1902" colour="-2565928"><ns2:displayCharacter></ns2:displayCharacter><ns2:description>271</ns2:description><ns2:value>271.0</ns2:value></ns2:annotationElement><ns2:annotationElement position="1903" colour="-2565928"><ns2:displayCharacter></ns2:displayCharacter><ns2:description>271</ns2:description><ns2:value>271.0</ns2:value></ns2:annotationElement><ns2:annotationElement position="1904" colour="-2565928"><ns2:displayCharacter></ns2:displayCharacter><ns2:description>271</ns2:description><ns2:value>271.0</ns2:value></ns2:annotationElement><ns2:annotationElement position="1905" colour="-2565928"><ns2:displayCharacter></ns2:displayCharacter><ns2:description>271</ns2:description><ns2:value>271.0</ns2:value></ns2:annotationElement><ns2:annotationElement position="1906" colour="-2565928"><ns2:displayCharacter></ns2:displayCharacter><ns2:description>271</ns2:description><ns2:value>271.0</ns2:value></ns2:annotationElement><ns2:annotationElement position="1907" colour="-2565928"><ns2:displayCharacter></ns2:displayCharacter><ns2:description>271</ns2:description><ns2:value>271.0</ns2:value></ns2:annotationElement><ns2:annotationElement position="1908" colour="-2565928"><ns2:displayCharacter></ns2:displayCharacter><ns2:description>271</ns2:description><ns2:value>271.0</ns2:value></ns2:annotationElement><ns2:annotationElement position="1909" colour="-4868683"><ns2:displayCharacter></ns2:displayCharacter><ns2:description>209</ns2:description><ns2:value>209.0</ns2:value></ns2:annotationElement><ns2:annotationElement position="1910" colour="-3552823"><ns2:displayCharacter></ns2:displayCharacter><ns2:description>245</ns2:description><ns2:value>245.0</ns2:value></ns2:annotationElement><ns2:annotationElement position="1911" colour="-3552823"><ns2:displayCharacter></ns2:displayCharacter><ns2:description>245</ns2:description><ns2:value>245.0</ns2:value></ns2:annotationElement><ns2:annotationElement position="1912" colour="-2565928"><ns2:displayCharacter></ns2:displayCharacter><ns2:description>271</ns2:description><ns2:value>271.0</ns2:value></ns2:annotationElement><ns2:annotationElement position="1913" colour="-2565928"><ns2:displayCharacter></ns2:displayCharacter><ns2:description>271</ns2:description><ns2:value>271.0</ns2:value></ns2:annotationElement><ns2:annotationElement position="1914" colour="-8092540"><ns2:displayCharacter></ns2:displayCharacter><ns2:description>122</ns2:description><ns2:value>122.0</ns2:value></ns2:annotationElement><ns2:annotationElement position="1915" colour="-9276814"><ns2:displayCharacter></ns2:displayCharacter><ns2:description>90</ns2:description><ns2:value>90.0</ns2:value></ns2:annotationElement><ns2:annotationElement position="1916" colour="-2565928"><ns2:displayCharacter></ns2:displayCharacter><ns2:description>271</ns2:description><ns2:value>271.0</ns2:value></ns2:annotationElement><ns2:annotationElement position="1917" colour="-2565928"><ns2:displayCharacter></ns2:displayCharacter><ns2:description>271</ns2:description><ns2:value>271.0</ns2:value></ns2:annotationElement><ns2:annotationElement position="1918" colour="-2565928"><ns2:displayCharacter></ns2:displayCharacter><ns2:description>271</ns2:description><ns2:value>271.0</ns2:value></ns2:annotationElement><ns2:annotationElement position="1919" colour="-2565928"><ns2:displayCharacter></ns2:displayCharacter><ns2:description>271</ns2:description><ns2:value>271.0</ns2:value></ns2:annotationElement><ns2:annotationElement position="1920" colour="-2565928"><ns2:displayCharacter></ns2:displayCharacter><ns2:description>271</ns2:description><ns2:value>271.0</ns2:value></ns2:annotationElement><ns2:annotationElement position="1921" colour="-2565928"><ns2:displayCharacter></ns2:displayCharacter><ns2:description>271</ns2:description><ns2:value>271.0</ns2:value></ns2:annotationElement><ns2:annotationElement position="1922" colour="-2565928"><ns2:displayCharacter></ns2:displayCharacter><ns2:description>271</ns2:description><ns2:value>271.0</ns2:value></ns2:annotationElement><ns2:annotationElement position="1923" colour="-2565928"><ns2:displayCharacter></ns2:displayCharacter><ns2:description>271</ns2:description><ns2:value>271.0</ns2:value></ns2:annotationElement><ns2:annotationElement position="1924" colour="-2565928"><ns2:displayCharacter></ns2:displayCharacter><ns2:description>271</ns2:description><ns2:value>271.0</ns2:value></ns2:annotationElement><ns2:annotationElement position="1925" colour="-2565928"><ns2:displayCharacter></ns2:displayCharacter><ns2:description>271</ns2:description><ns2:value>271.0</ns2:value></ns2:annotationElement><ns2:annotationElement position="1926" colour="-2565928"><ns2:displayCharacter></ns2:displayCharacter><ns2:description>271</ns2:description><ns2:value>271.0</ns2:value></ns2:annotationElement><ns2:annotationElement position="1927" colour="-2565928"><ns2:displayCharacter></ns2:displayCharacter><ns2:description>271</ns2:description><ns2:value>271.0</ns2:value></ns2:annotationElement><ns2:annotationElement position="1928" colour="-4868683"><ns2:displayCharacter></ns2:displayCharacter><ns2:description>210</ns2:description><ns2:value>210.0</ns2:value></ns2:annotationElement><ns2:annotationElement position="1929" colour="-2565928"><ns2:displayCharacter></ns2:displayCharacter><ns2:description>271</ns2:description><ns2:value>271.0</ns2:value></ns2:annotationElement><ns2:annotationElement position="1930" colour="-2565928"><ns2:displayCharacter></ns2:displayCharacter><ns2:description>271</ns2:description><ns2:value>271.0</ns2:value></ns2:annotationElement><ns2:annotationElement position="1931" colour="-2565928"><ns2:displayCharacter></ns2:displayCharacter><ns2:description>271</ns2:description><ns2:value>271.0</ns2:value></ns2:annotationElement><ns2:annotationElement position="1932" colour="-2565928"><ns2:displayCharacter></ns2:displayCharacter><ns2:description>271</ns2:description><ns2:value>271.0</ns2:value></ns2:annotationElement><ns2:annotationElement position="1933" colour="-2565928"><ns2:displayCharacter></ns2:displayCharacter><ns2:description>271</ns2:description><ns2:value>271.0</ns2:value></ns2:annotationElement><ns2:annotationElement position="1934" colour="-2565928"><ns2:displayCharacter></ns2:displayCharacter><ns2:description>271</ns2:description><ns2:value>271.0</ns2:value></ns2:annotationElement><ns2:annotationElement position="1935" colour="-2565928"><ns2:displayCharacter></ns2:displayCharacter><ns2:description>271</ns2:description><ns2:value>271.0</ns2:value></ns2:annotationElement><ns2:annotationElement position="1936" colour="-2565928"><ns2:displayCharacter></ns2:displayCharacter><ns2:description>271</ns2:description><ns2:value>271.0</ns2:value></ns2:annotationElement><ns2:annotationElement position="1937" colour="-2763307"><ns2:displayCharacter></ns2:displayCharacter><ns2:description>266</ns2:description><ns2:value>266.0</ns2:value></ns2:annotationElement><ns2:annotationElement position="1938" colour="-2763307"><ns2:displayCharacter></ns2:displayCharacter><ns2:description>266</ns2:description><ns2:value>266.0</ns2:value></ns2:annotationElement><ns2:annotationElement position="1939" colour="-2763307"><ns2:displayCharacter></ns2:displayCharacter><ns2:description>266</ns2:description><ns2:value>266.0</ns2:value></ns2:annotationElement><ns2:annotationElement position="1940" colour="-2763307"><ns2:displayCharacter></ns2:displayCharacter><ns2:description>266</ns2:description><ns2:value>266.0</ns2:value></ns2:annotationElement><ns2:annotationElement position="1941" colour="-12566464"><ns2:displayCharacter></ns2:displayCharacter><ns2:description>1</ns2:description><ns2:value>1.0</ns2:value></ns2:annotationElement><ns2:annotationElement position="1942" colour="-2763307"><ns2:displayCharacter></ns2:displayCharacter><ns2:description>266</ns2:description><ns2:value>266.0</ns2:value></ns2:annotationElement><ns2:annotationElement position="1943" colour="-2763307"><ns2:displayCharacter></ns2:displayCharacter><ns2:description>266</ns2:description><ns2:value>266.0</ns2:value></ns2:annotationElement><ns2:annotationElement position="1944" colour="-2565928"><ns2:displayCharacter></ns2:displayCharacter><ns2:description>271</ns2:description><ns2:value>271.0</ns2:value></ns2:annotationElement><ns2:annotationElement position="1945" colour="-2565928"><ns2:displayCharacter></ns2:displayCharacter><ns2:description>271</ns2:description><ns2:value>271.0</ns2:value></ns2:annotationElement><ns2:annotationElement position="1946" colour="-2565928"><ns2:displayCharacter></ns2:displayCharacter><ns2:description>271</ns2:description><ns2:value>271.0</ns2:value></ns2:annotationElement><ns2:annotationElement position="1947" colour="-2565928"><ns2:displayCharacter></ns2:displayCharacter><ns2:description>271</ns2:description><ns2:value>271.0</ns2:value></ns2:annotationElement><ns2:annotationElement position="1948" colour="-2565928"><ns2:displayCharacter></ns2:displayCharacter><ns2:description>271</ns2:description><ns2:value>271.0</ns2:value></ns2:annotationElement><ns2:annotationElement position="1949" colour="-2565928"><ns2:displayCharacter></ns2:displayCharacter><ns2:description>271</ns2:description><ns2:value>271.0</ns2:value></ns2:annotationElement><ns2:annotationElement position="1950" colour="-2565928"><ns2:displayCharacter></ns2:displayCharacter><ns2:description>271</ns2:description><ns2:value>271.0</ns2:value></ns2:annotationElement><ns2:annotationElement position="1951" colour="-2565928"><ns2:displayCharacter></ns2:displayCharacter><ns2:description>271</ns2:description><ns2:value>271.0</ns2:value></ns2:annotationElement><ns2:annotationElement position="1952" colour="-2565928"><ns2:displayCharacter></ns2:displayCharacter><ns2:description>271</ns2:description><ns2:value>271.0</ns2:value></ns2:annotationElement><ns2:annotationElement position="1953" colour="-2565928"><ns2:displayCharacter></ns2:displayCharacter><ns2:description>271</ns2:description><ns2:value>271.0</ns2:value></ns2:annotationElement><ns2:annotationElement position="1954" colour="-2565928"><ns2:displayCharacter></ns2:displayCharacter><ns2:description>271</ns2:description><ns2:value>271.0</ns2:value></ns2:annotationElement><ns2:annotationElement position="1955" colour="-2565928"><ns2:displayCharacter></ns2:displayCharacter><ns2:description>271</ns2:description><ns2:value>271.0</ns2:value></ns2:annotationElement><ns2:annotationElement position="1956" colour="-2565928"><ns2:displayCharacter></ns2:displayCharacter><ns2:description>271</ns2:description><ns2:value>271.0</ns2:value></ns2:annotationElement><ns2:annotationElement position="1957" colour="-2565928"><ns2:displayCharacter></ns2:displayCharacter><ns2:description>271</ns2:description><ns2:value>271.0</ns2:value></ns2:annotationElement><ns2:annotationElement position="1958" colour="-2565928"><ns2:displayCharacter></ns2:displayCharacter><ns2:description>271</ns2:description><ns2:value>271.0</ns2:value></ns2:annotationElement><ns2:annotationElement position="1959" colour="-2565928"><ns2:displayCharacter></ns2:displayCharacter><ns2:description>271</ns2:description><ns2:value>271.0</ns2:value></ns2:annotationElement><ns2:annotationElement position="1960" colour="-2565928"><ns2:displayCharacter></ns2:displayCharacter><ns2:description>271</ns2:description><ns2:value>271.0</ns2:value></ns2:annotationElement><ns2:annotationElement position="1961" colour="-2565928"><ns2:displayCharacter></ns2:displayCharacter><ns2:description>271</ns2:description><ns2:value>271.0</ns2:value></ns2:annotationElement><ns2:annotationElement position="1962" colour="-2565928"><ns2:displayCharacter></ns2:displayCharacter><ns2:description>271</ns2:description><ns2:value>271.0</ns2:value></ns2:annotationElement><ns2:annotationElement position="1963" colour="-2565928"><ns2:displayCharacter></ns2:displayCharacter><ns2:description>271</ns2:description><ns2:value>271.0</ns2:value></ns2:annotationElement><ns2:annotationElement position="1964" colour="-2565928"><ns2:displayCharacter></ns2:displayCharacter><ns2:description>271</ns2:description><ns2:value>271.0</ns2:value></ns2:annotationElement><ns2:annotationElement position="1965" colour="-12434878"><ns2:displayCharacter></ns2:displayCharacter><ns2:description>5</ns2:description><ns2:value>5.0</ns2:value></ns2:annotationElement><ns2:annotationElement position="1966" colour="-12434878"><ns2:displayCharacter></ns2:displayCharacter><ns2:description>5</ns2:description><ns2:value>5.0</ns2:value></ns2:annotationElement><ns2:annotationElement position="1967" colour="-12434878"><ns2:displayCharacter></ns2:displayCharacter><ns2:description>5</ns2:description><ns2:value>5.0</ns2:value></ns2:annotationElement><ns2:annotationElement position="1968" colour="-2565928"><ns2:displayCharacter></ns2:displayCharacter><ns2:description>271</ns2:description><ns2:value>271.0</ns2:value></ns2:annotationElement><ns2:annotationElement position="1969" colour="-2565928"><ns2:displayCharacter></ns2:displayCharacter><ns2:description>271</ns2:description><ns2:value>271.0</ns2:value></ns2:annotationElement><ns2:annotationElement position="1970" colour="-2565928"><ns2:displayCharacter></ns2:displayCharacter><ns2:description>271</ns2:description><ns2:value>271.0</ns2:value></ns2:annotationElement><ns2:annotationElement position="1971" colour="-2565928"><ns2:displayCharacter></ns2:displayCharacter><ns2:description>271</ns2:description><ns2:value>271.0</ns2:value></ns2:annotationElement><ns2:annotationElement position="1972" colour="-3750202"><ns2:displayCharacter></ns2:displayCharacter><ns2:description>239</ns2:description><ns2:value>239.0</ns2:value></ns2:annotationElement><ns2:annotationElement position="1973" colour="-2565928"><ns2:displayCharacter></ns2:displayCharacter><ns2:description>271</ns2:description><ns2:value>271.0</ns2:value></ns2:annotationElement><ns2:annotationElement position="1974" colour="-12566464"><ns2:displayCharacter></ns2:displayCharacter><ns2:description>1</ns2:description><ns2:value>1.0</ns2:value></ns2:annotationElement><ns2:annotationElement position="1975" colour="-2565928"><ns2:displayCharacter></ns2:displayCharacter><ns2:description>271</ns2:description><ns2:value>271.0</ns2:value></ns2:annotationElement><ns2:annotationElement position="1976" colour="-2565928"><ns2:displayCharacter></ns2:displayCharacter><ns2:description>271</ns2:description><ns2:value>271.0</ns2:value></ns2:annotationElement><ns2:annotationElement position="1977" colour="-2565928"><ns2:displayCharacter></ns2:displayCharacter><ns2:description>271</ns2:description><ns2:value>271.0</ns2:value></ns2:annotationElement><ns2:annotationElement position="1978" colour="-2565928"><ns2:displayCharacter></ns2:displayCharacter><ns2:description>271</ns2:description><ns2:value>271.0</ns2:value></ns2:annotationElement><ns2:annotationElement position="1979" colour="-2565928"><ns2:displayCharacter></ns2:displayCharacter><ns2:description>271</ns2:description><ns2:value>271.0</ns2:value></ns2:annotationElement><ns2:annotationElement position="1980" colour="-2565928"><ns2:displayCharacter></ns2:displayCharacter><ns2:description>271</ns2:description><ns2:value>271.0</ns2:value></ns2:annotationElement><ns2:annotationElement position="1981" colour="-2565928"><ns2:displayCharacter></ns2:displayCharacter><ns2:description>271</ns2:description><ns2:value>271.0</ns2:value></ns2:annotationElement><ns2:annotationElement position="1982" colour="-2565928"><ns2:displayCharacter></ns2:displayCharacter><ns2:description>271</ns2:description><ns2:value>271.0</ns2:value></ns2:annotationElement><ns2:annotationElement position="1983" colour="-2565928"><ns2:displayCharacter></ns2:displayCharacter><ns2:description>271</ns2:description><ns2:value>271.0</ns2:value></ns2:annotationElement><ns2:annotationElement position="1984" colour="-2565928"><ns2:displayCharacter></ns2:displayCharacter><ns2:description>271</ns2:description><ns2:value>271.0</ns2:value></ns2:annotationElement><ns2:annotationElement position="1985" colour="-2565928"><ns2:displayCharacter></ns2:displayCharacter><ns2:description>271</ns2:description><ns2:value>271.0</ns2:value></ns2:annotationElement><ns2:annotationElement position="1986" colour="-2565928"><ns2:displayCharacter></ns2:displayCharacter><ns2:description>271</ns2:description><ns2:value>271.0</ns2:value></ns2:annotationElement><ns2:annotationElement position="1987" colour="-2565928"><ns2:displayCharacter></ns2:displayCharacter><ns2:description>271</ns2:description><ns2:value>271.0</ns2:value></ns2:annotationElement><ns2:annotationElement position="1988" colour="-2565928"><ns2:displayCharacter></ns2:displayCharacter><ns2:description>271</ns2:description><ns2:value>271.0</ns2:value></ns2:annotationElement><ns2:annotationElement position="1989" colour="-2565928"><ns2:displayCharacter></ns2:displayCharacter><ns2:description>271</ns2:description><ns2:value>271.0</ns2:value></ns2:annotationElement><ns2:annotationElement position="1990" colour="-2565928"><ns2:displayCharacter></ns2:displayCharacter><ns2:description>271</ns2:description><ns2:value>271.0</ns2:value></ns2:annotationElement><ns2:annotationElement position="1991" colour="-3158065"><ns2:displayCharacter></ns2:displayCharacter><ns2:description>255</ns2:description><ns2:value>255.0</ns2:value></ns2:annotationElement><ns2:annotationElement position="1992" colour="-2565928"><ns2:displayCharacter></ns2:displayCharacter><ns2:description>271</ns2:description><ns2:value>271.0</ns2:value></ns2:annotationElement><ns2:annotationElement position="1993" colour="-2565928"><ns2:displayCharacter></ns2:displayCharacter><ns2:description>271</ns2:description><ns2:value>271.0</ns2:value></ns2:annotationElement><ns2:annotationElement position="1994" colour="-2565928"><ns2:displayCharacter></ns2:displayCharacter><ns2:description>271</ns2:description><ns2:value>271.0</ns2:value></ns2:annotationElement><ns2:annotationElement position="1995" colour="-2565928"><ns2:displayCharacter></ns2:displayCharacter><ns2:description>271</ns2:description><ns2:value>271.0</ns2:value></ns2:annotationElement><ns2:annotationElement position="1996" colour="-2565928"><ns2:displayCharacter></ns2:displayCharacter><ns2:description>271</ns2:description><ns2:value>271.0</ns2:value></ns2:annotationElement><ns2:annotationElement position="1997" colour="-2565928"><ns2:displayCharacter></ns2:displayCharacter><ns2:description>271</ns2:description><ns2:value>271.0</ns2:value></ns2:annotationElement><ns2:annotationElement position="1998" colour="-3289651"><ns2:displayCharacter></ns2:displayCharacter><ns2:description>252</ns2:description><ns2:value>252.0</ns2:value></ns2:annotationElement><ns2:annotationElement position="1999" colour="-2565928"><ns2:displayCharacter></ns2:displayCharacter><ns2:description>271</ns2:description><ns2:value>271.0</ns2:value></ns2:annotationElement><ns2:annotationElement position="2000" colour="-2565928"><ns2:displayCharacter></ns2:displayCharacter><ns2:description>271</ns2:description><ns2:value>271.0</ns2:value></ns2:annotationElement><ns2:annotationElement position="2001" colour="-2565928"><ns2:displayCharacter></ns2:displayCharacter><ns2:description>271</ns2:description><ns2:value>271.0</ns2:value></ns2:annotationElement><ns2:annotationElement position="2002" colour="-2565928"><ns2:displayCharacter></ns2:displayCharacter><ns2:description>271</ns2:description><ns2:value>271.0</ns2:value></ns2:annotationElement><ns2:annotationElement position="2003" colour="-2565928"><ns2:displayCharacter></ns2:displayCharacter><ns2:description>271</ns2:description><ns2:value>271.0</ns2:value></ns2:annotationElement><ns2:annotationElement position="2004" colour="-12434878"><ns2:displayCharacter></ns2:displayCharacter><ns2:description>5</ns2:description><ns2:value>5.0</ns2:value></ns2:annotationElement><ns2:annotationElement position="2005" colour="-12434878"><ns2:displayCharacter></ns2:displayCharacter><ns2:description>5</ns2:description><ns2:value>5.0</ns2:value></ns2:annotationElement><ns2:annotationElement position="2006" colour="-12434878"><ns2:displayCharacter></ns2:displayCharacter><ns2:description>5</ns2:description><ns2:value>5.0</ns2:value></ns2:annotationElement><ns2:annotationElement position="2007" colour="-12434878"><ns2:displayCharacter></ns2:displayCharacter><ns2:description>5</ns2:description><ns2:value>5.0</ns2:value></ns2:annotationElement><ns2:annotationElement position="2008" colour="-12434878"><ns2:displayCharacter></ns2:displayCharacter><ns2:description>5</ns2:description><ns2:value>5.0</ns2:value></ns2:annotationElement><ns2:annotationElement position="2009" colour="-12434878"><ns2:displayCharacter></ns2:displayCharacter><ns2:description>5</ns2:description><ns2:value>5.0</ns2:value></ns2:annotationElement><ns2:annotationElement position="2010" colour="-12434878"><ns2:displayCharacter></ns2:displayCharacter><ns2:description>5</ns2:description><ns2:value>5.0</ns2:value></ns2:annotationElement><ns2:annotationElement position="2011" colour="-12434878"><ns2:displayCharacter></ns2:displayCharacter><ns2:description>5</ns2:description><ns2:value>5.0</ns2:value></ns2:annotationElement><ns2:annotationElement position="2012" colour="-12434878"><ns2:displayCharacter></ns2:displayCharacter><ns2:description>5</ns2:description><ns2:value>5.0</ns2:value></ns2:annotationElement><ns2:annotationElement position="2013" colour="-2565928"><ns2:displayCharacter></ns2:displayCharacter><ns2:description>271</ns2:description><ns2:value>271.0</ns2:value></ns2:annotationElement><ns2:annotationElement position="2014" colour="-2565928"><ns2:displayCharacter></ns2:displayCharacter><ns2:description>271</ns2:description><ns2:value>271.0</ns2:value></ns2:annotationElement><ns2:annotationElement position="2015" colour="-2763307"><ns2:displayCharacter></ns2:displayCharacter><ns2:description>267</ns2:description><ns2:value>267.0</ns2:value></ns2:annotationElement><ns2:annotationElement position="2016" colour="-2631721"><ns2:displayCharacter></ns2:displayCharacter><ns2:description>269</ns2:description><ns2:value>269.0</ns2:value></ns2:annotationElement><ns2:annotationElement position="2017" colour="-2565928"><ns2:displayCharacter></ns2:displayCharacter><ns2:description>271</ns2:description><ns2:value>271.0</ns2:value></ns2:annotationElement><ns2:annotationElement position="2018" colour="-2565928"><ns2:displayCharacter></ns2:displayCharacter><ns2:description>271</ns2:description><ns2:value>271.0</ns2:value></ns2:annotationElement><ns2:annotationElement position="2019" colour="-4868683"><ns2:displayCharacter></ns2:displayCharacter><ns2:description>209</ns2:description><ns2:value>209.0</ns2:value></ns2:annotationElement><ns2:annotationElement position="2020" colour="-2697514"><ns2:displayCharacter></ns2:displayCharacter><ns2:description>268</ns2:description><ns2:value>268.0</ns2:value></ns2:annotationElement><ns2:annotationElement position="2021" colour="-2565928"><ns2:displayCharacter></ns2:displayCharacter><ns2:description>271</ns2:description><ns2:value>271.0</ns2:value></ns2:annotationElement><ns2:annotationElement position="2022" colour="-2631721"><ns2:displayCharacter></ns2:displayCharacter><ns2:description>269</ns2:description><ns2:value>269.0</ns2:value></ns2:annotationElement><ns2:annotationElement position="2023" colour="-2631721"><ns2:displayCharacter></ns2:displayCharacter><ns2:description>270</ns2:description><ns2:value>270.0</ns2:value></ns2:annotationElement><ns2:annotationElement position="2024" colour="-2565928"><ns2:displayCharacter></ns2:displayCharacter><ns2:description>271</ns2:description><ns2:value>271.0</ns2:value></ns2:annotationElement><ns2:annotationElement position="2025" colour="-3289651"><ns2:displayCharacter></ns2:displayCharacter><ns2:description>251</ns2:description><ns2:value>251.0</ns2:value></ns2:annotationElement><ns2:annotationElement position="2026" colour="-2565928"><ns2:displayCharacter></ns2:displayCharacter><ns2:description>271</ns2:description><ns2:value>271.0</ns2:value></ns2:annotationElement><ns2:annotationElement position="2027" colour="-2565928"><ns2:displayCharacter></ns2:displayCharacter><ns2:description>271</ns2:description><ns2:value>271.0</ns2:value></ns2:annotationElement><ns2:annotationElement position="2028" colour="-2565928"><ns2:displayCharacter></ns2:displayCharacter><ns2:description>271</ns2:description><ns2:value>271.0</ns2:value></ns2:annotationElement><ns2:annotationElement position="2029" colour="-2631721"><ns2:displayCharacter></ns2:displayCharacter><ns2:description>269</ns2:description><ns2:value>269.0</ns2:value></ns2:annotationElement><ns2:annotationElement position="2030" colour="-5592406"><ns2:displayCharacter></ns2:displayCharacter><ns2:description>189</ns2:description><ns2:value>189.0</ns2:value></ns2:annotationElement><ns2:annotationElement position="2031" colour="-2565928"><ns2:displayCharacter></ns2:displayCharacter><ns2:description>271</ns2:description><ns2:value>271.0</ns2:value></ns2:annotationElement><ns2:annotationElement position="2032" colour="-2565928"><ns2:displayCharacter></ns2:displayCharacter><ns2:description>271</ns2:description><ns2:value>271.0</ns2:value></ns2:annotationElement><ns2:annotationElement position="2033" colour="-3092272"><ns2:displayCharacter></ns2:displayCharacter><ns2:description>258</ns2:description><ns2:value>258.0</ns2:value></ns2:annotationElement><ns2:annotationElement position="2034" colour="-2565928"><ns2:displayCharacter></ns2:displayCharacter><ns2:description>271</ns2:description><ns2:value>271.0</ns2:value></ns2:annotationElement><ns2:annotationElement position="2035" colour="-2565928"><ns2:displayCharacter></ns2:displayCharacter><ns2:description>271</ns2:description><ns2:value>271.0</ns2:value></ns2:annotationElement><ns2:annotationElement position="2036" colour="-2565928"><ns2:displayCharacter></ns2:displayCharacter><ns2:description>271</ns2:description><ns2:value>271.0</ns2:value></ns2:annotationElement><ns2:annotationElement position="2037" colour="-2565928"><ns2:displayCharacter></ns2:displayCharacter><ns2:description>271</ns2:description><ns2:value>271.0</ns2:value></ns2:annotationElement><ns2:annotationElement position="2038" colour="-2631721"><ns2:displayCharacter></ns2:displayCharacter><ns2:description>270</ns2:description><ns2:value>270.0</ns2:value></ns2:annotationElement><ns2:annotationElement position="2039" colour="-2697514"><ns2:displayCharacter></ns2:displayCharacter><ns2:description>268</ns2:description><ns2:value>268.0</ns2:value></ns2:annotationElement><ns2:annotationElement position="2040" colour="-2829100"><ns2:displayCharacter></ns2:displayCharacter><ns2:description>265</ns2:description><ns2:value>265.0</ns2:value></ns2:annotationElement><ns2:annotationElement position="2041" colour="-2829100"><ns2:displayCharacter></ns2:displayCharacter><ns2:description>264</ns2:description><ns2:value>264.0</ns2:value></ns2:annotationElement><ns2:annotationElement position="2042" colour="-2763307"><ns2:displayCharacter></ns2:displayCharacter><ns2:description>266</ns2:description><ns2:value>266.0</ns2:value></ns2:annotationElement><ns2:annotationElement position="2043" colour="-2763307"><ns2:displayCharacter></ns2:displayCharacter><ns2:description>266</ns2:description><ns2:value>266.0</ns2:value></ns2:annotationElement><ns2:annotationElement position="2044" colour="-5000269"><ns2:displayCharacter></ns2:displayCharacter><ns2:description>206</ns2:description><ns2:value>206.0</ns2:value></ns2:annotationElement><ns2:annotationElement position="2045" colour="-3750202"><ns2:displayCharacter></ns2:displayCharacter><ns2:description>239</ns2:description><ns2:value>239.0</ns2:value></ns2:annotationElement><ns2:annotationElement position="2046" colour="-4868683"><ns2:displayCharacter></ns2:displayCharacter><ns2:description>210</ns2:description><ns2:value>210.0</ns2:value></ns2:annotationElement><ns2:annotationElement position="2047" colour="-9803158"><ns2:displayCharacter></ns2:displayCharacter><ns2:description>76</ns2:description><ns2:value>76.0</ns2:value></ns2:annotationElement><ns2:annotationElement position="2048" colour="-9671572"><ns2:displayCharacter></ns2:displayCharacter><ns2:description>79</ns2:description><ns2:value>79.0</ns2:value></ns2:annotationElement><ns2:annotationElement position="2049" colour="-9737365"><ns2:displayCharacter></ns2:displayCharacter><ns2:description>78</ns2:description><ns2:value>78.0</ns2:value></ns2:annotationElement><ns2:annotationElement position="2050" colour="-9671572"><ns2:displayCharacter></ns2:displayCharacter><ns2:description>79</ns2:description><ns2:value>79.0</ns2:value></ns2:annotationElement><ns2:annotationElement position="2051" colour="-9737365"><ns2:displayCharacter></ns2:displayCharacter><ns2:description>77</ns2:description><ns2:value>77.0</ns2:value></ns2:annotationElement><ns2:annotationElement position="2052" colour="-9934744"><ns2:displayCharacter></ns2:displayCharacter><ns2:description>72</ns2:description><ns2:value>72.0</ns2:value></ns2:annotationElement><ns2:annotationElement position="2053" colour="-9934744"><ns2:displayCharacter></ns2:displayCharacter><ns2:description>72</ns2:description><ns2:value>72.0</ns2:value></ns2:annotationElement><ns2:annotationElement position="2054" colour="-9737365"><ns2:displayCharacter></ns2:displayCharacter><ns2:description>77</ns2:description><ns2:value>77.0</ns2:value></ns2:annotationElement><ns2:annotationElement position="2055" colour="-9737365"><ns2:displayCharacter></ns2:displayCharacter><ns2:description>77</ns2:description><ns2:value>77.0</ns2:value></ns2:annotationElement><ns2:annotationElement position="2056" colour="-11579569"><ns2:displayCharacter></ns2:displayCharacter><ns2:description>28</ns2:description><ns2:value>28.0</ns2:value></ns2:annotationElement><ns2:annotationElement position="2057" colour="-11579569"><ns2:displayCharacter></ns2:displayCharacter><ns2:description>28</ns2:description><ns2:value>28.0</ns2:value></ns2:annotationElement><ns2:annotationElement position="2058" colour="-11513776"><ns2:displayCharacter></ns2:displayCharacter><ns2:description>30</ns2:description><ns2:value>30.0</ns2:value></ns2:annotationElement><ns2:annotationElement position="2059" colour="-11513776"><ns2:displayCharacter></ns2:displayCharacter><ns2:description>30</ns2:description><ns2:value>30.0</ns2:value></ns2:annotationElement><ns2:annotationElement position="2060" colour="-11513776"><ns2:displayCharacter></ns2:displayCharacter><ns2:description>30</ns2:description><ns2:value>30.0</ns2:value></ns2:annotationElement><ns2:annotationElement position="2061" colour="-11842741"><ns2:displayCharacter></ns2:displayCharacter><ns2:description>20</ns2:description><ns2:value>20.0</ns2:value></ns2:annotationElement><ns2:annotationElement position="2062" colour="-11908534"><ns2:displayCharacter></ns2:displayCharacter><ns2:description>19</ns2:description><ns2:value>19.0</ns2:value></ns2:annotationElement><ns2:annotationElement position="2063" colour="-11776948"><ns2:displayCharacter></ns2:displayCharacter><ns2:description>22</ns2:description><ns2:value>22.0</ns2:value></ns2:annotationElement><ns2:annotationElement position="2064" colour="-11776948"><ns2:displayCharacter></ns2:displayCharacter><ns2:description>23</ns2:description><ns2:value>23.0</ns2:value></ns2:annotationElement><ns2:annotationElement position="2065" colour="-11776948"><ns2:displayCharacter></ns2:displayCharacter><ns2:description>22</ns2:description><ns2:value>22.0</ns2:value></ns2:annotationElement><ns2:annotationElement position="2066" colour="-11513776"><ns2:displayCharacter></ns2:displayCharacter><ns2:description>29</ns2:description><ns2:value>29.0</ns2:value></ns2:annotationElement><ns2:annotationElement position="2067" colour="-11513776"><ns2:displayCharacter></ns2:displayCharacter><ns2:description>30</ns2:description><ns2:value>30.0</ns2:value></ns2:annotationElement><ns2:annotationElement position="2068" colour="-11513776"><ns2:displayCharacter></ns2:displayCharacter><ns2:description>30</ns2:description><ns2:value>30.0</ns2:value></ns2:annotationElement><ns2:annotationElement position="2069" colour="-11842741"><ns2:displayCharacter></ns2:displayCharacter><ns2:description>20</ns2:description><ns2:value>20.0</ns2:value></ns2:annotationElement><ns2:annotationElement position="2070" colour="-11776948"><ns2:displayCharacter></ns2:displayCharacter><ns2:description>22</ns2:description><ns2:value>22.0</ns2:value></ns2:annotationElement><ns2:annotationElement position="2071" colour="-11842741"><ns2:displayCharacter></ns2:displayCharacter><ns2:description>21</ns2:description><ns2:value>21.0</ns2:value></ns2:annotationElement><ns2:annotationElement position="2072" colour="-11842741"><ns2:displayCharacter></ns2:displayCharacter><ns2:description>21</ns2:description><ns2:value>21.0</ns2:value></ns2:annotationElement><ns2:annotationElement position="2073" colour="-11842741"><ns2:displayCharacter></ns2:displayCharacter><ns2:description>21</ns2:description><ns2:value>21.0</ns2:value></ns2:annotationElement><ns2:annotationElement position="2074" colour="-11842741"><ns2:displayCharacter></ns2:displayCharacter><ns2:description>21</ns2:description><ns2:value>21.0</ns2:value></ns2:annotationElement><ns2:annotationElement position="2075" colour="-11908534"><ns2:displayCharacter></ns2:displayCharacter><ns2:description>18</ns2:description><ns2:value>18.0</ns2:value></ns2:annotationElement><ns2:annotationElement position="2076" colour="-11908534"><ns2:displayCharacter></ns2:displayCharacter><ns2:description>18</ns2:description><ns2:value>18.0</ns2:value></ns2:annotationElement><ns2:annotationElement position="2077" colour="-11908534"><ns2:displayCharacter></ns2:displayCharacter><ns2:description>18</ns2:description><ns2:value>18.0</ns2:value></ns2:annotationElement><ns2:annotationElement position="2078" colour="-11908534"><ns2:displayCharacter></ns2:displayCharacter><ns2:description>18</ns2:description><ns2:value>18.0</ns2:value></ns2:annotationElement><ns2:annotationElement position="2079" colour="-11908534"><ns2:displayCharacter></ns2:displayCharacter><ns2:description>19</ns2:description><ns2:value>19.0</ns2:value></ns2:annotationElement><ns2:annotationElement position="2080" colour="-11908534"><ns2:displayCharacter></ns2:displayCharacter><ns2:description>19</ns2:description><ns2:value>19.0</ns2:value></ns2:annotationElement><ns2:annotationElement position="2081" colour="-11974327"><ns2:displayCharacter></ns2:displayCharacter><ns2:description>17</ns2:description><ns2:value>17.0</ns2:value></ns2:annotationElement><ns2:annotationElement position="2082" colour="-11974327"><ns2:displayCharacter></ns2:displayCharacter><ns2:description>17</ns2:description><ns2:value>17.0</ns2:value></ns2:annotationElement><ns2:annotationElement position="2083" colour="-11908534"><ns2:displayCharacter></ns2:displayCharacter><ns2:description>18</ns2:description><ns2:value>18.0</ns2:value></ns2:annotationElement><ns2:annotationElement position="2084" colour="-11842741"><ns2:displayCharacter></ns2:displayCharacter><ns2:description>21</ns2:description><ns2:value>21.0</ns2:value></ns2:annotationElement><ns2:annotationElement position="2085" colour="-11776948"><ns2:displayCharacter></ns2:displayCharacter><ns2:description>23</ns2:description><ns2:value>23.0</ns2:value></ns2:annotationElement><ns2:annotationElement position="2086" colour="-11776948"><ns2:displayCharacter></ns2:displayCharacter><ns2:description>23</ns2:description><ns2:value>23.0</ns2:value></ns2:annotationElement><ns2:annotationElement position="2087" colour="-11842741"><ns2:displayCharacter></ns2:displayCharacter><ns2:description>21</ns2:description><ns2:value>21.0</ns2:value></ns2:annotationElement><ns2:annotationElement position="2088" colour="-11842741"><ns2:displayCharacter></ns2:displayCharacter><ns2:description>21</ns2:description><ns2:value>21.0</ns2:value></ns2:annotationElement><ns2:annotationElement position="2089" colour="-11842741"><ns2:displayCharacter></ns2:displayCharacter><ns2:description>20</ns2:description><ns2:value>20.0</ns2:value></ns2:annotationElement><ns2:annotationElement position="2090" colour="-12040120"><ns2:displayCharacter></ns2:displayCharacter><ns2:description>15</ns2:description><ns2:value>15.0</ns2:value></ns2:annotationElement><ns2:annotationElement position="2091" colour="-12040120"><ns2:displayCharacter></ns2:displayCharacter><ns2:description>15</ns2:description><ns2:value>15.0</ns2:value></ns2:annotationElement><ns2:annotationElement position="2092" colour="-12040120"><ns2:displayCharacter></ns2:displayCharacter><ns2:description>15</ns2:description><ns2:value>15.0</ns2:value></ns2:annotationElement><ns2:annotationElement position="2093" colour="-12040120"><ns2:displayCharacter></ns2:displayCharacter><ns2:description>15</ns2:description><ns2:value>15.0</ns2:value></ns2:annotationElement><ns2:annotationElement position="2094" colour="-12040120"><ns2:displayCharacter></ns2:displayCharacter><ns2:description>16</ns2:description><ns2:value>16.0</ns2:value></ns2:annotationElement><ns2:annotationElement position="2095" colour="-12040120"><ns2:displayCharacter></ns2:displayCharacter><ns2:description>16</ns2:description><ns2:value>16.0</ns2:value></ns2:annotationElement><ns2:annotationElement position="2096" colour="-12040120"><ns2:displayCharacter></ns2:displayCharacter><ns2:description>16</ns2:description><ns2:value>16.0</ns2:value></ns2:annotationElement><ns2:annotationElement position="2097" colour="-11908534"><ns2:displayCharacter></ns2:displayCharacter><ns2:description>18</ns2:description><ns2:value>18.0</ns2:value></ns2:annotationElement><ns2:annotationElement position="2098" colour="-11513776"><ns2:displayCharacter></ns2:displayCharacter><ns2:description>29</ns2:description><ns2:value>29.0</ns2:value></ns2:annotationElement><ns2:annotationElement position="2099" colour="-11513776"><ns2:displayCharacter></ns2:displayCharacter><ns2:description>29</ns2:description><ns2:value>29.0</ns2:value></ns2:annotationElement><ns2:annotationElement position="2100" colour="-11513776"><ns2:displayCharacter></ns2:displayCharacter><ns2:description>30</ns2:description><ns2:value>30.0</ns2:value></ns2:annotationElement><ns2:annotationElement position="2101" colour="-11513776"><ns2:displayCharacter></ns2:displayCharacter><ns2:description>30</ns2:description><ns2:value>30.0</ns2:value></ns2:annotationElement><ns2:annotationElement position="2102" colour="-11513776"><ns2:displayCharacter></ns2:displayCharacter><ns2:description>30</ns2:description><ns2:value>30.0</ns2:value></ns2:annotationElement><ns2:annotationElement position="2103" colour="-11513776"><ns2:displayCharacter></ns2:displayCharacter><ns2:description>30</ns2:description><ns2:value>30.0</ns2:value></ns2:annotationElement><ns2:annotationElement position="2104" colour="-11513776"><ns2:displayCharacter></ns2:displayCharacter><ns2:description>30</ns2:description><ns2:value>30.0</ns2:value></ns2:annotationElement><ns2:annotationElement position="2105" colour="-11513776"><ns2:displayCharacter></ns2:displayCharacter><ns2:description>30</ns2:description><ns2:value>30.0</ns2:value></ns2:annotationElement><ns2:annotationElement position="2106" colour="-11513776"><ns2:displayCharacter></ns2:displayCharacter><ns2:description>30</ns2:description><ns2:value>30.0</ns2:value></ns2:annotationElement><ns2:annotationElement position="2107" colour="-11513776"><ns2:displayCharacter></ns2:displayCharacter><ns2:description>30</ns2:description><ns2:value>30.0</ns2:value></ns2:annotationElement><ns2:annotationElement position="2108" colour="-11513776"><ns2:displayCharacter></ns2:displayCharacter><ns2:description>30</ns2:description><ns2:value>30.0</ns2:value></ns2:annotationElement><ns2:annotationElement position="2109" colour="-11513776"><ns2:displayCharacter></ns2:displayCharacter><ns2:description>29</ns2:description><ns2:value>29.0</ns2:value></ns2:annotationElement><ns2:annotationElement position="2110" colour="-11513776"><ns2:displayCharacter></ns2:displayCharacter><ns2:description>29</ns2:description><ns2:value>29.0</ns2:value></ns2:annotationElement><ns2:annotationElement position="2111" colour="-11513776"><ns2:displayCharacter></ns2:displayCharacter><ns2:description>29</ns2:description><ns2:value>29.0</ns2:value></ns2:annotationElement><ns2:annotationElement position="2112" colour="-11513776"><ns2:displayCharacter></ns2:displayCharacter><ns2:description>29</ns2:description><ns2:value>29.0</ns2:value></ns2:annotationElement><ns2:annotationElement position="2113" colour="-11382190"><ns2:displayCharacter></ns2:displayCharacter><ns2:description>33</ns2:description><ns2:value>33.0</ns2:value></ns2:annotationElement><ns2:annotationElement position="2114" colour="-11382190"><ns2:displayCharacter></ns2:displayCharacter><ns2:description>33</ns2:description><ns2:value>33.0</ns2:value></ns2:annotationElement><ns2:annotationElement position="2115" colour="-11382190"><ns2:displayCharacter></ns2:displayCharacter><ns2:description>33</ns2:description><ns2:value>33.0</ns2:value></ns2:annotationElement><ns2:annotationElement position="2116" colour="-11382190"><ns2:displayCharacter></ns2:displayCharacter><ns2:description>33</ns2:description><ns2:value>33.0</ns2:value></ns2:annotationElement><ns2:annotationElement position="2117" colour="-11842741"><ns2:displayCharacter></ns2:displayCharacter><ns2:description>20</ns2:description><ns2:value>20.0</ns2:value></ns2:annotationElement><ns2:annotationElement position="2118" colour="-11842741"><ns2:displayCharacter></ns2:displayCharacter><ns2:description>20</ns2:description><ns2:value>20.0</ns2:value></ns2:annotationElement><ns2:annotationElement position="2119" colour="-11382190"><ns2:displayCharacter></ns2:displayCharacter><ns2:description>33</ns2:description><ns2:value>33.0</ns2:value></ns2:annotationElement><ns2:annotationElement position="2120" colour="-11316397"><ns2:displayCharacter></ns2:displayCharacter><ns2:description>34</ns2:description><ns2:value>34.0</ns2:value></ns2:annotationElement><ns2:annotationElement position="2121" colour="-11316397"><ns2:displayCharacter></ns2:displayCharacter><ns2:description>34</ns2:description><ns2:value>34.0</ns2:value></ns2:annotationElement><ns2:annotationElement position="2122" colour="-11316397"><ns2:displayCharacter></ns2:displayCharacter><ns2:description>34</ns2:description><ns2:value>34.0</ns2:value></ns2:annotationElement><ns2:annotationElement position="2123" colour="-5789785"><ns2:displayCharacter></ns2:displayCharacter><ns2:description>184</ns2:description><ns2:value>184.0</ns2:value></ns2:annotationElement><ns2:annotationElement position="2124" colour="-4605511"><ns2:displayCharacter></ns2:displayCharacter><ns2:description>216</ns2:description><ns2:value>216.0</ns2:value></ns2:annotationElement><ns2:annotationElement position="2125" colour="-4605511"><ns2:displayCharacter></ns2:displayCharacter><ns2:description>216</ns2:description><ns2:value>216.0</ns2:value></ns2:annotationElement><ns2:annotationElement position="2126" colour="-6513508"><ns2:displayCharacter></ns2:displayCharacter><ns2:description>165</ns2:description><ns2:value>165.0</ns2:value></ns2:annotationElement><ns2:annotationElement position="2127" colour="-6579301"><ns2:displayCharacter></ns2:displayCharacter><ns2:description>163</ns2:description><ns2:value>163.0</ns2:value></ns2:annotationElement><ns2:annotationElement position="2128" colour="-4539718"><ns2:displayCharacter></ns2:displayCharacter><ns2:description>218</ns2:description><ns2:value>218.0</ns2:value></ns2:annotationElement><ns2:annotationElement position="2129" colour="-4539718"><ns2:displayCharacter></ns2:displayCharacter><ns2:description>218</ns2:description><ns2:value>218.0</ns2:value></ns2:annotationElement><ns2:annotationElement position="2130" colour="-3881788"><ns2:displayCharacter></ns2:displayCharacter><ns2:description>236</ns2:description><ns2:value>236.0</ns2:value></ns2:annotationElement><ns2:annotationElement position="2131" colour="-3881788"><ns2:displayCharacter></ns2:displayCharacter><ns2:description>236</ns2:description><ns2:value>236.0</ns2:value></ns2:annotationElement><ns2:annotationElement position="2132" colour="-2631721"><ns2:displayCharacter></ns2:displayCharacter><ns2:description>269</ns2:description><ns2:value>269.0</ns2:value></ns2:annotationElement><ns2:annotationElement position="2133" colour="-3552823"><ns2:displayCharacter></ns2:displayCharacter><ns2:description>244</ns2:description><ns2:value>244.0</ns2:value></ns2:annotationElement><ns2:annotationElement position="2134" colour="-3552823"><ns2:displayCharacter></ns2:displayCharacter><ns2:description>244</ns2:description><ns2:value>244.0</ns2:value></ns2:annotationElement><ns2:annotationElement position="2135" colour="-3487030"><ns2:displayCharacter></ns2:displayCharacter><ns2:description>246</ns2:description><ns2:value>246.0</ns2:value></ns2:annotationElement><ns2:annotationElement position="2136" colour="-3487030"><ns2:displayCharacter></ns2:displayCharacter><ns2:description>246</ns2:description><ns2:value>246.0</ns2:value></ns2:annotationElement><ns2:annotationElement position="2137" colour="-3487030"><ns2:displayCharacter></ns2:displayCharacter><ns2:description>246</ns2:description><ns2:value>246.0</ns2:value></ns2:annotationElement><ns2:annotationElement position="2138" colour="-2631721"><ns2:displayCharacter></ns2:displayCharacter><ns2:description>269</ns2:description><ns2:value>269.0</ns2:value></ns2:annotationElement><ns2:annotationElement position="2139" colour="-2631721"><ns2:displayCharacter></ns2:displayCharacter><ns2:description>270</ns2:description><ns2:value>270.0</ns2:value></ns2:annotationElement><ns2:annotationElement position="2140" colour="-2631721"><ns2:displayCharacter></ns2:displayCharacter><ns2:description>270</ns2:description><ns2:value>270.0</ns2:value></ns2:annotationElement><ns2:annotationElement position="2141" colour="-3158065"><ns2:displayCharacter></ns2:displayCharacter><ns2:description>255</ns2:description><ns2:value>255.0</ns2:value></ns2:annotationElement><ns2:annotationElement position="2142" colour="-3158065"><ns2:displayCharacter></ns2:displayCharacter><ns2:description>256</ns2:description><ns2:value>256.0</ns2:value></ns2:annotationElement><ns2:annotationElement position="2143" colour="-2565928"><ns2:displayCharacter></ns2:displayCharacter><ns2:description>271</ns2:description><ns2:value>271.0</ns2:value></ns2:annotationElement><ns2:annotationElement position="2144" colour="-2631721"><ns2:displayCharacter></ns2:displayCharacter><ns2:description>270</ns2:description><ns2:value>270.0</ns2:value></ns2:annotationElement><ns2:annotationElement position="2145" colour="-2631721"><ns2:displayCharacter></ns2:displayCharacter><ns2:description>270</ns2:description><ns2:value>270.0</ns2:value></ns2:annotationElement><ns2:annotationElement position="2146" colour="-3223858"><ns2:displayCharacter></ns2:displayCharacter><ns2:description>254</ns2:description><ns2:value>254.0</ns2:value></ns2:annotationElement><ns2:annotationElement position="2147" colour="-3158065"><ns2:displayCharacter></ns2:displayCharacter><ns2:description>255</ns2:description><ns2:value>255.0</ns2:value></ns2:annotationElement><ns2:annotationElement position="2148" colour="-2565928"><ns2:displayCharacter></ns2:displayCharacter><ns2:description>271</ns2:description><ns2:value>271.0</ns2:value></ns2:annotationElement><ns2:annotationElement position="2149" colour="-2565928"><ns2:displayCharacter></ns2:displayCharacter><ns2:description>271</ns2:description><ns2:value>271.0</ns2:value></ns2:annotationElement><ns2:annotationElement position="2150" colour="-2565928"><ns2:displayCharacter></ns2:displayCharacter><ns2:description>271</ns2:description><ns2:value>271.0</ns2:value></ns2:annotationElement><ns2:annotationElement position="2151" colour="-2565928"><ns2:displayCharacter></ns2:displayCharacter><ns2:description>271</ns2:description><ns2:value>271.0</ns2:value></ns2:annotationElement><ns2:annotationElement position="2152" colour="-2565928"><ns2:displayCharacter></ns2:displayCharacter><ns2:description>271</ns2:description><ns2:value>271.0</ns2:value></ns2:annotationElement><ns2:annotationElement position="2153" colour="-2565928"><ns2:displayCharacter></ns2:displayCharacter><ns2:description>271</ns2:description><ns2:value>271.0</ns2:value></ns2:annotationElement><ns2:annotationElement position="2154" colour="-2565928"><ns2:displayCharacter></ns2:displayCharacter><ns2:description>271</ns2:description><ns2:value>271.0</ns2:value></ns2:annotationElement><ns2:annotationElement position="2155" colour="-2565928"><ns2:displayCharacter></ns2:displayCharacter><ns2:description>271</ns2:description><ns2:value>271.0</ns2:value></ns2:annotationElement><ns2:annotationElement position="2156" colour="-2565928"><ns2:displayCharacter></ns2:displayCharacter><ns2:description>271</ns2:description><ns2:value>271.0</ns2:value></ns2:annotationElement><ns2:annotationElement position="2157" colour="-2565928"><ns2:displayCharacter></ns2:displayCharacter><ns2:description>271</ns2:description><ns2:value>271.0</ns2:value></ns2:annotationElement><ns2:annotationElement position="2158" colour="-2763307"><ns2:displayCharacter></ns2:displayCharacter><ns2:description>267</ns2:description><ns2:value>267.0</ns2:value></ns2:annotationElement><ns2:annotationElement position="2159" colour="-2763307"><ns2:displayCharacter></ns2:displayCharacter><ns2:description>267</ns2:description><ns2:value>267.0</ns2:value></ns2:annotationElement><ns2:annotationElement position="2160" colour="-2763307"><ns2:displayCharacter></ns2:displayCharacter><ns2:description>267</ns2:description><ns2:value>267.0</ns2:value></ns2:annotationElement><ns2:annotationElement position="2161" colour="-2763307"><ns2:displayCharacter></ns2:displayCharacter><ns2:description>267</ns2:description><ns2:value>267.0</ns2:value></ns2:annotationElement><ns2:annotationElement position="2162" colour="-2829100"><ns2:displayCharacter></ns2:displayCharacter><ns2:description>265</ns2:description><ns2:value>265.0</ns2:value></ns2:annotationElement><ns2:annotationElement position="2163" colour="-2829100"><ns2:displayCharacter></ns2:displayCharacter><ns2:description>265</ns2:description><ns2:value>265.0</ns2:value></ns2:annotationElement><ns2:annotationElement position="2164" colour="-2829100"><ns2:displayCharacter></ns2:displayCharacter><ns2:description>264</ns2:description><ns2:value>264.0</ns2:value></ns2:annotationElement><ns2:annotationElement position="2165" colour="-2829100"><ns2:displayCharacter></ns2:displayCharacter><ns2:description>264</ns2:description><ns2:value>264.0</ns2:value></ns2:annotationElement><ns2:annotationElement position="2166" colour="-2829100"><ns2:displayCharacter></ns2:displayCharacter><ns2:description>264</ns2:description><ns2:value>264.0</ns2:value></ns2:annotationElement><ns2:annotationElement position="2167" colour="-2829100"><ns2:displayCharacter></ns2:displayCharacter><ns2:description>264</ns2:description><ns2:value>264.0</ns2:value></ns2:annotationElement><ns2:annotationElement position="2168" colour="-4079167"><ns2:displayCharacter></ns2:displayCharacter><ns2:description>230</ns2:description><ns2:value>230.0</ns2:value></ns2:annotationElement><ns2:annotationElement position="2169" colour="-4079167"><ns2:displayCharacter></ns2:displayCharacter><ns2:description>230</ns2:description><ns2:value>230.0</ns2:value></ns2:annotationElement><ns2:annotationElement position="2170" colour="-4868683"><ns2:displayCharacter></ns2:displayCharacter><ns2:description>209</ns2:description><ns2:value>209.0</ns2:value></ns2:annotationElement><ns2:annotationElement position="2171" colour="-4868683"><ns2:displayCharacter></ns2:displayCharacter><ns2:description>209</ns2:description><ns2:value>209.0</ns2:value></ns2:annotationElement><ns2:annotationElement position="2172" colour="-11513776"><ns2:displayCharacter></ns2:displayCharacter><ns2:description>29</ns2:description><ns2:value>29.0</ns2:value></ns2:annotationElement><ns2:annotationElement position="2173" colour="-11513776"><ns2:displayCharacter></ns2:displayCharacter><ns2:description>29</ns2:description><ns2:value>29.0</ns2:value></ns2:annotationElement><ns2:annotationElement position="2174" colour="-11711155"><ns2:displayCharacter></ns2:displayCharacter><ns2:description>24</ns2:description><ns2:value>24.0</ns2:value></ns2:annotationElement><ns2:annotationElement position="2175" colour="-11513776"><ns2:displayCharacter></ns2:displayCharacter><ns2:description>29</ns2:description><ns2:value>29.0</ns2:value></ns2:annotationElement><ns2:annotationElement position="2176" colour="-11513776"><ns2:displayCharacter></ns2:displayCharacter><ns2:description>29</ns2:description><ns2:value>29.0</ns2:value></ns2:annotationElement><ns2:annotationElement position="2177" colour="-11513776"><ns2:displayCharacter></ns2:displayCharacter><ns2:description>29</ns2:description><ns2:value>29.0</ns2:value></ns2:annotationElement><ns2:annotationElement position="2178" colour="-10263709"><ns2:displayCharacter></ns2:displayCharacter><ns2:description>63</ns2:description><ns2:value>63.0</ns2:value></ns2:annotationElement><ns2:annotationElement position="2179" colour="-10987432"><ns2:displayCharacter></ns2:displayCharacter><ns2:description>43</ns2:description><ns2:value>43.0</ns2:value></ns2:annotationElement><ns2:annotationElement position="2180" colour="-10987432"><ns2:displayCharacter></ns2:displayCharacter><ns2:description>43</ns2:description><ns2:value>43.0</ns2:value></ns2:annotationElement><ns2:annotationElement position="2181" colour="-10987432"><ns2:displayCharacter></ns2:displayCharacter><ns2:description>43</ns2:description><ns2:value>43.0</ns2:value></ns2:annotationElement><ns2:annotationElement position="2182" colour="-10987432"><ns2:displayCharacter></ns2:displayCharacter><ns2:description>43</ns2:description><ns2:value>43.0</ns2:value></ns2:annotationElement><ns2:annotationElement position="2183" colour="-10329502"><ns2:displayCharacter></ns2:displayCharacter><ns2:description>61</ns2:description><ns2:value>61.0</ns2:value></ns2:annotationElement><ns2:annotationElement position="2184" colour="-11447983"><ns2:displayCharacter></ns2:displayCharacter><ns2:description>32</ns2:description><ns2:value>32.0</ns2:value></ns2:annotationElement><ns2:annotationElement position="2185" colour="-11250604"><ns2:displayCharacter></ns2:displayCharacter><ns2:description>36</ns2:description><ns2:value>36.0</ns2:value></ns2:annotationElement><ns2:annotationElement position="2186" colour="-4868683"><ns2:displayCharacter></ns2:displayCharacter><ns2:description>209</ns2:description><ns2:value>209.0</ns2:value></ns2:annotationElement><ns2:annotationElement position="2187" colour="-5197648"><ns2:displayCharacter></ns2:displayCharacter><ns2:description>200</ns2:description><ns2:value>200.0</ns2:value></ns2:annotationElement><ns2:annotationElement position="2188" colour="-5329234"><ns2:displayCharacter></ns2:displayCharacter><ns2:description>196</ns2:description><ns2:value>196.0</ns2:value></ns2:annotationElement><ns2:annotationElement position="2189" colour="-5329234"><ns2:displayCharacter></ns2:displayCharacter><ns2:description>197</ns2:description><ns2:value>197.0</ns2:value></ns2:annotationElement><ns2:annotationElement position="2190" colour="-5263441"><ns2:displayCharacter></ns2:displayCharacter><ns2:description>199</ns2:description><ns2:value>199.0</ns2:value></ns2:annotationElement><ns2:annotationElement position="2191" colour="-6052957"><ns2:displayCharacter></ns2:displayCharacter><ns2:description>177</ns2:description><ns2:value>177.0</ns2:value></ns2:annotationElement><ns2:annotationElement position="2192" colour="-9803158"><ns2:displayCharacter></ns2:displayCharacter><ns2:description>76</ns2:description><ns2:value>76.0</ns2:value></ns2:annotationElement><ns2:annotationElement position="2193" colour="-8421505"><ns2:displayCharacter></ns2:displayCharacter><ns2:description>113</ns2:description><ns2:value>113.0</ns2:value></ns2:annotationElement><ns2:annotationElement position="2194" colour="-8158333"><ns2:displayCharacter></ns2:displayCharacter><ns2:description>121</ns2:description><ns2:value>121.0</ns2:value></ns2:annotationElement><ns2:annotationElement position="2195" colour="-8158333"><ns2:displayCharacter></ns2:displayCharacter><ns2:description>121</ns2:description><ns2:value>121.0</ns2:value></ns2:annotationElement><ns2:annotationElement position="2196" colour="-9342607"><ns2:displayCharacter></ns2:displayCharacter><ns2:description>89</ns2:description><ns2:value>89.0</ns2:value></ns2:annotationElement><ns2:annotationElement position="2197" colour="-9342607"><ns2:displayCharacter></ns2:displayCharacter><ns2:description>89</ns2:description><ns2:value>89.0</ns2:value></ns2:annotationElement><ns2:annotationElement position="2198" colour="-8355712"><ns2:displayCharacter></ns2:displayCharacter><ns2:description>115</ns2:description><ns2:value>115.0</ns2:value></ns2:annotationElement><ns2:annotationElement position="2199" colour="-8026747"><ns2:displayCharacter></ns2:displayCharacter><ns2:description>124</ns2:description><ns2:value>124.0</ns2:value></ns2:annotationElement><ns2:annotationElement position="2200" colour="-7697782"><ns2:displayCharacter></ns2:displayCharacter><ns2:description>132</ns2:description><ns2:value>132.0</ns2:value></ns2:annotationElement><ns2:annotationElement position="2201" colour="-7368817"><ns2:displayCharacter></ns2:displayCharacter><ns2:description>142</ns2:description><ns2:value>142.0</ns2:value></ns2:annotationElement><ns2:annotationElement position="2202" colour="-3289651"><ns2:displayCharacter></ns2:displayCharacter><ns2:description>251</ns2:description><ns2:value>251.0</ns2:value></ns2:annotationElement><ns2:annotationElement position="2203" colour="-3552823"><ns2:displayCharacter></ns2:displayCharacter><ns2:description>245</ns2:description><ns2:value>245.0</ns2:value></ns2:annotationElement><ns2:annotationElement position="2204" colour="-7171438"><ns2:displayCharacter></ns2:displayCharacter><ns2:description>147</ns2:description><ns2:value>147.0</ns2:value></ns2:annotationElement><ns2:annotationElement position="2205" colour="-3158065"><ns2:displayCharacter></ns2:displayCharacter><ns2:description>255</ns2:description><ns2:value>255.0</ns2:value></ns2:annotationElement><ns2:annotationElement position="2206" colour="-2960686"><ns2:displayCharacter></ns2:displayCharacter><ns2:description>261</ns2:description><ns2:value>261.0</ns2:value></ns2:annotationElement><ns2:annotationElement position="2207" colour="-2763307"><ns2:displayCharacter></ns2:displayCharacter><ns2:description>267</ns2:description><ns2:value>267.0</ns2:value></ns2:annotationElement><ns2:annotationElement position="2208" colour="-2763307"><ns2:displayCharacter></ns2:displayCharacter><ns2:description>266</ns2:description><ns2:value>266.0</ns2:value></ns2:annotationElement><ns2:annotationElement position="2209" colour="-2763307"><ns2:displayCharacter></ns2:displayCharacter><ns2:description>266</ns2:description><ns2:value>266.0</ns2:value></ns2:annotationElement><ns2:annotationElement position="2210" colour="-3158065"><ns2:displayCharacter></ns2:displayCharacter><ns2:description>255</ns2:description><ns2:value>255.0</ns2:value></ns2:annotationElement><ns2:annotationElement position="2211" colour="-2763307"><ns2:displayCharacter></ns2:displayCharacter><ns2:description>267</ns2:description><ns2:value>267.0</ns2:value></ns2:annotationElement><ns2:annotationElement position="2212" colour="-2763307"><ns2:displayCharacter></ns2:displayCharacter><ns2:description>267</ns2:description><ns2:value>267.0</ns2:value></ns2:annotationElement><ns2:annotationElement position="2213" colour="-2763307"><ns2:displayCharacter></ns2:displayCharacter><ns2:description>267</ns2:description><ns2:value>267.0</ns2:value></ns2:annotationElement><ns2:annotationElement position="2214" colour="-2763307"><ns2:displayCharacter></ns2:displayCharacter><ns2:description>267</ns2:description><ns2:value>267.0</ns2:value></ns2:annotationElement><ns2:annotationElement position="2215" colour="-2763307"><ns2:displayCharacter></ns2:displayCharacter><ns2:description>267</ns2:description><ns2:value>267.0</ns2:value></ns2:annotationElement><ns2:annotationElement position="2216" colour="-2763307"><ns2:displayCharacter></ns2:displayCharacter><ns2:description>267</ns2:description><ns2:value>267.0</ns2:value></ns2:annotationElement><ns2:annotationElement position="2217" colour="-2763307"><ns2:displayCharacter></ns2:displayCharacter><ns2:description>267</ns2:description><ns2:value>267.0</ns2:value></ns2:annotationElement><ns2:annotationElement position="2218" colour="-2763307"><ns2:displayCharacter></ns2:displayCharacter><ns2:description>267</ns2:description><ns2:value>267.0</ns2:value></ns2:annotationElement><ns2:annotationElement position="2219" colour="-2763307"><ns2:displayCharacter></ns2:displayCharacter><ns2:description>267</ns2:description><ns2:value>267.0</ns2:value></ns2:annotationElement><ns2:annotationElement position="2220" colour="-2763307"><ns2:displayCharacter></ns2:displayCharacter><ns2:description>267</ns2:description><ns2:value>267.0</ns2:value></ns2:annotationElement><ns2:annotationElement position="2221" colour="-2763307"><ns2:displayCharacter></ns2:displayCharacter><ns2:description>267</ns2:description><ns2:value>267.0</ns2:value></ns2:annotationElement><ns2:annotationElement position="2222" colour="-2763307"><ns2:displayCharacter></ns2:displayCharacter><ns2:description>267</ns2:description><ns2:value>267.0</ns2:value></ns2:annotationElement><ns2:annotationElement position="2223" colour="-2763307"><ns2:displayCharacter></ns2:displayCharacter><ns2:description>267</ns2:description><ns2:value>267.0</ns2:value></ns2:annotationElement><ns2:annotationElement position="2224" colour="-2763307"><ns2:displayCharacter></ns2:displayCharacter><ns2:description>267</ns2:description><ns2:value>267.0</ns2:value></ns2:annotationElement><ns2:annotationElement position="2225" colour="-2763307"><ns2:displayCharacter></ns2:displayCharacter><ns2:description>267</ns2:description><ns2:value>267.0</ns2:value></ns2:annotationElement><ns2:annotationElement position="2226" colour="-2763307"><ns2:displayCharacter></ns2:displayCharacter><ns2:description>267</ns2:description><ns2:value>267.0</ns2:value></ns2:annotationElement><ns2:annotationElement position="2227" colour="-2763307"><ns2:displayCharacter></ns2:displayCharacter><ns2:description>267</ns2:description><ns2:value>267.0</ns2:value></ns2:annotationElement><ns2:annotationElement position="2228" colour="-3289651"><ns2:displayCharacter></ns2:displayCharacter><ns2:description>252</ns2:description><ns2:value>252.0</ns2:value></ns2:annotationElement><ns2:annotationElement position="2229" colour="-3289651"><ns2:displayCharacter></ns2:displayCharacter><ns2:description>252</ns2:description><ns2:value>252.0</ns2:value></ns2:annotationElement><ns2:annotationElement position="2230" colour="-3289651"><ns2:displayCharacter></ns2:displayCharacter><ns2:description>252</ns2:description><ns2:value>252.0</ns2:value></ns2:annotationElement><ns2:annotationElement position="2231" colour="-2763307"><ns2:displayCharacter></ns2:displayCharacter><ns2:description>267</ns2:description><ns2:value>267.0</ns2:value></ns2:annotationElement><ns2:annotationElement position="2232" colour="-2763307"><ns2:displayCharacter></ns2:displayCharacter><ns2:description>266</ns2:description><ns2:value>266.0</ns2:value></ns2:annotationElement><ns2:annotationElement position="2233" colour="-2763307"><ns2:displayCharacter></ns2:displayCharacter><ns2:description>267</ns2:description><ns2:value>267.0</ns2:value></ns2:annotationElement><ns2:annotationElement position="2234" colour="-5789785"><ns2:displayCharacter></ns2:displayCharacter><ns2:description>185</ns2:description><ns2:value>185.0</ns2:value></ns2:annotationElement><ns2:annotationElement position="2235" colour="-3552823"><ns2:displayCharacter></ns2:displayCharacter><ns2:description>244</ns2:description><ns2:value>244.0</ns2:value></ns2:annotationElement><ns2:annotationElement position="2236" colour="-2894893"><ns2:displayCharacter></ns2:displayCharacter><ns2:description>262</ns2:description><ns2:value>262.0</ns2:value></ns2:annotationElement><ns2:annotationElement position="2237" colour="-3750202"><ns2:displayCharacter></ns2:displayCharacter><ns2:description>240</ns2:description><ns2:value>240.0</ns2:value></ns2:annotationElement><ns2:annotationElement position="2238" colour="-2960686"><ns2:displayCharacter></ns2:displayCharacter><ns2:description>260</ns2:description><ns2:value>260.0</ns2:value></ns2:annotationElement><ns2:annotationElement position="2239" colour="-2894893"><ns2:displayCharacter></ns2:displayCharacter><ns2:description>262</ns2:description><ns2:value>262.0</ns2:value></ns2:annotationElement><ns2:annotationElement position="2240" colour="-2960686"><ns2:displayCharacter></ns2:displayCharacter><ns2:description>261</ns2:description><ns2:value>261.0</ns2:value></ns2:annotationElement><ns2:annotationElement position="2241" colour="-2763307"><ns2:displayCharacter></ns2:displayCharacter><ns2:description>267</ns2:description><ns2:value>267.0</ns2:value></ns2:annotationElement><ns2:annotationElement position="2242" colour="-2763307"><ns2:displayCharacter></ns2:displayCharacter><ns2:description>267</ns2:description><ns2:value>267.0</ns2:value></ns2:annotationElement><ns2:annotationElement position="2243" colour="-2763307"><ns2:displayCharacter></ns2:displayCharacter><ns2:description>267</ns2:description><ns2:value>267.0</ns2:value></ns2:annotationElement><ns2:annotationElement position="2244" colour="-2763307"><ns2:displayCharacter></ns2:displayCharacter><ns2:description>266</ns2:description><ns2:value>266.0</ns2:value></ns2:annotationElement><ns2:annotationElement position="2245" colour="-2763307"><ns2:displayCharacter></ns2:displayCharacter><ns2:description>267</ns2:description><ns2:value>267.0</ns2:value></ns2:annotationElement><ns2:annotationElement position="2246" colour="-2763307"><ns2:displayCharacter></ns2:displayCharacter><ns2:description>267</ns2:description><ns2:value>267.0</ns2:value></ns2:annotationElement><ns2:annotationElement position="2247" colour="-9342607"><ns2:displayCharacter></ns2:displayCharacter><ns2:description>88</ns2:description><ns2:value>88.0</ns2:value></ns2:annotationElement><ns2:annotationElement position="2248" colour="-2763307"><ns2:displayCharacter></ns2:displayCharacter><ns2:description>267</ns2:description><ns2:value>267.0</ns2:value></ns2:annotationElement><ns2:annotationElement position="2249" colour="-2829100"><ns2:displayCharacter></ns2:displayCharacter><ns2:description>265</ns2:description><ns2:value>265.0</ns2:value></ns2:annotationElement><ns2:annotationElement position="2250" colour="-2763307"><ns2:displayCharacter></ns2:displayCharacter><ns2:description>267</ns2:description><ns2:value>267.0</ns2:value></ns2:annotationElement><ns2:annotationElement position="2251" colour="-2763307"><ns2:displayCharacter></ns2:displayCharacter><ns2:description>267</ns2:description><ns2:value>267.0</ns2:value></ns2:annotationElement><ns2:annotationElement position="2252" colour="-2763307"><ns2:displayCharacter></ns2:displayCharacter><ns2:description>267</ns2:description><ns2:value>267.0</ns2:value></ns2:annotationElement><ns2:annotationElement position="2253" colour="-2763307"><ns2:displayCharacter></ns2:displayCharacter><ns2:description>267</ns2:description><ns2:value>267.0</ns2:value></ns2:annotationElement><ns2:annotationElement position="2254" colour="-2763307"><ns2:displayCharacter></ns2:displayCharacter><ns2:description>267</ns2:description><ns2:value>267.0</ns2:value></ns2:annotationElement><ns2:annotationElement position="2255" colour="-2763307"><ns2:displayCharacter></ns2:displayCharacter><ns2:description>267</ns2:description><ns2:value>267.0</ns2:value></ns2:annotationElement><ns2:annotationElement position="2256" colour="-2763307"><ns2:displayCharacter></ns2:displayCharacter><ns2:description>267</ns2:description><ns2:value>267.0</ns2:value></ns2:annotationElement><ns2:annotationElement position="2257" colour="-2763307"><ns2:displayCharacter></ns2:displayCharacter><ns2:description>267</ns2:description><ns2:value>267.0</ns2:value></ns2:annotationElement><ns2:annotationElement position="2258" colour="-2763307"><ns2:displayCharacter></ns2:displayCharacter><ns2:description>267</ns2:description><ns2:value>267.0</ns2:value></ns2:annotationElement><ns2:annotationElement position="2259" colour="-2763307"><ns2:displayCharacter></ns2:displayCharacter><ns2:description>267</ns2:description><ns2:value>267.0</ns2:value></ns2:annotationElement><ns2:annotationElement position="2260" colour="-2763307"><ns2:displayCharacter></ns2:displayCharacter><ns2:description>267</ns2:description><ns2:value>267.0</ns2:value></ns2:annotationElement><ns2:annotationElement position="2261" colour="-2763307"><ns2:displayCharacter></ns2:displayCharacter><ns2:description>267</ns2:description><ns2:value>267.0</ns2:value></ns2:annotationElement><ns2:annotationElement position="2262" colour="-2763307"><ns2:displayCharacter></ns2:displayCharacter><ns2:description>267</ns2:description><ns2:value>267.0</ns2:value></ns2:annotationElement><ns2:annotationElement position="2263" colour="-2763307"><ns2:displayCharacter></ns2:displayCharacter><ns2:description>267</ns2:description><ns2:value>267.0</ns2:value></ns2:annotationElement><ns2:annotationElement position="2264" colour="-2763307"><ns2:displayCharacter></ns2:displayCharacter><ns2:description>267</ns2:description><ns2:value>267.0</ns2:value></ns2:annotationElement><ns2:annotationElement position="2265" colour="-2763307"><ns2:displayCharacter></ns2:displayCharacter><ns2:description>267</ns2:description><ns2:value>267.0</ns2:value></ns2:annotationElement><ns2:annotationElement position="2266" colour="-2763307"><ns2:displayCharacter></ns2:displayCharacter><ns2:description>267</ns2:description><ns2:value>267.0</ns2:value></ns2:annotationElement><ns2:annotationElement position="2267" colour="-2763307"><ns2:displayCharacter></ns2:displayCharacter><ns2:description>267</ns2:description><ns2:value>267.0</ns2:value></ns2:annotationElement><ns2:annotationElement position="2268" colour="-2763307"><ns2:displayCharacter></ns2:displayCharacter><ns2:description>267</ns2:description><ns2:value>267.0</ns2:value></ns2:annotationElement><ns2:annotationElement position="2269" colour="-2763307"><ns2:displayCharacter></ns2:displayCharacter><ns2:description>267</ns2:description><ns2:value>267.0</ns2:value></ns2:annotationElement><ns2:annotationElement position="2270" colour="-2763307"><ns2:displayCharacter></ns2:displayCharacter><ns2:description>267</ns2:description><ns2:value>267.0</ns2:value></ns2:annotationElement><ns2:annotationElement position="2271" colour="-2763307"><ns2:displayCharacter></ns2:displayCharacter><ns2:description>267</ns2:description><ns2:value>267.0</ns2:value></ns2:annotationElement><ns2:annotationElement position="2272" colour="-2763307"><ns2:displayCharacter></ns2:displayCharacter><ns2:description>267</ns2:description><ns2:value>267.0</ns2:value></ns2:annotationElement><ns2:annotationElement position="2273" colour="-2763307"><ns2:displayCharacter></ns2:displayCharacter><ns2:description>267</ns2:description><ns2:value>267.0</ns2:value></ns2:annotationElement><ns2:annotationElement position="2274" colour="-2763307"><ns2:displayCharacter></ns2:displayCharacter><ns2:description>267</ns2:description><ns2:value>267.0</ns2:value></ns2:annotationElement><ns2:annotationElement position="2275" colour="-2763307"><ns2:displayCharacter></ns2:displayCharacter><ns2:description>267</ns2:description><ns2:value>267.0</ns2:value></ns2:annotationElement><ns2:annotationElement position="2276" colour="-2763307"><ns2:displayCharacter></ns2:displayCharacter><ns2:description>267</ns2:description><ns2:value>267.0</ns2:value></ns2:annotationElement><ns2:annotationElement position="2277" colour="-2763307"><ns2:displayCharacter></ns2:displayCharacter><ns2:description>267</ns2:description><ns2:value>267.0</ns2:value></ns2:annotationElement><ns2:annotationElement position="2278" colour="-2763307"><ns2:displayCharacter></ns2:displayCharacter><ns2:description>267</ns2:description><ns2:value>267.0</ns2:value></ns2:annotationElement><ns2:annotationElement position="2279" colour="-2763307"><ns2:displayCharacter></ns2:displayCharacter><ns2:description>267</ns2:description><ns2:value>267.0</ns2:value></ns2:annotationElement><ns2:annotationElement position="2280" colour="-2763307"><ns2:displayCharacter></ns2:displayCharacter><ns2:description>267</ns2:description><ns2:value>267.0</ns2:value></ns2:annotationElement><ns2:annotationElement position="2281" colour="-3421237"><ns2:displayCharacter></ns2:displayCharacter><ns2:description>249</ns2:description><ns2:value>249.0</ns2:value></ns2:annotationElement><ns2:annotationElement position="2282" colour="-4473925"><ns2:displayCharacter></ns2:displayCharacter><ns2:description>220</ns2:description><ns2:value>220.0</ns2:value></ns2:annotationElement><ns2:annotationElement position="2283" colour="-5855578"><ns2:displayCharacter></ns2:displayCharacter><ns2:description>183</ns2:description><ns2:value>183.0</ns2:value></ns2:annotationElement><ns2:annotationElement position="2284" colour="-5789785"><ns2:displayCharacter></ns2:displayCharacter><ns2:description>185</ns2:description><ns2:value>185.0</ns2:value></ns2:annotationElement><ns2:annotationElement position="2285" colour="-5789785"><ns2:displayCharacter></ns2:displayCharacter><ns2:description>185</ns2:description><ns2:value>185.0</ns2:value></ns2:annotationElement><ns2:annotationElement position="2286" colour="-5789785"><ns2:displayCharacter></ns2:displayCharacter><ns2:description>185</ns2:description><ns2:value>185.0</ns2:value></ns2:annotationElement><ns2:annotationElement position="2287" colour="-2763307"><ns2:displayCharacter></ns2:displayCharacter><ns2:description>267</ns2:description><ns2:value>267.0</ns2:value></ns2:annotationElement><ns2:annotationElement position="2288" colour="-2763307"><ns2:displayCharacter></ns2:displayCharacter><ns2:description>267</ns2:description><ns2:value>267.0</ns2:value></ns2:annotationElement><ns2:annotationElement position="2289" colour="-2763307"><ns2:displayCharacter></ns2:displayCharacter><ns2:description>267</ns2:description><ns2:value>267.0</ns2:value></ns2:annotationElement><ns2:annotationElement position="2290" colour="-2763307"><ns2:displayCharacter></ns2:displayCharacter><ns2:description>267</ns2:description><ns2:value>267.0</ns2:value></ns2:annotationElement><ns2:annotationElement position="2291" colour="-2763307"><ns2:displayCharacter></ns2:displayCharacter><ns2:description>267</ns2:description><ns2:value>267.0</ns2:value></ns2:annotationElement><ns2:annotationElement position="2292" colour="-9408400"><ns2:displayCharacter></ns2:displayCharacter><ns2:description>87</ns2:description><ns2:value>87.0</ns2:value></ns2:annotationElement><ns2:annotationElement position="2293" colour="-2763307"><ns2:displayCharacter></ns2:displayCharacter><ns2:description>267</ns2:description><ns2:value>267.0</ns2:value></ns2:annotationElement><ns2:annotationElement position="2294" colour="-8816263"><ns2:displayCharacter></ns2:displayCharacter><ns2:description>103</ns2:description><ns2:value>103.0</ns2:value></ns2:annotationElement><ns2:annotationElement position="2295" colour="-7960954"><ns2:displayCharacter></ns2:displayCharacter><ns2:description>126</ns2:description><ns2:value>126.0</ns2:value></ns2:annotationElement><ns2:annotationElement position="2296" colour="-8158333"><ns2:displayCharacter></ns2:displayCharacter><ns2:description>121</ns2:description><ns2:value>121.0</ns2:value></ns2:annotationElement><ns2:annotationElement position="2297" colour="-7960954"><ns2:displayCharacter></ns2:displayCharacter><ns2:description>125</ns2:description><ns2:value>125.0</ns2:value></ns2:annotationElement><ns2:annotationElement position="2298" colour="-3487030"><ns2:displayCharacter></ns2:displayCharacter><ns2:description>247</ns2:description><ns2:value>247.0</ns2:value></ns2:annotationElement><ns2:annotationElement position="2299" colour="-3158065"><ns2:displayCharacter></ns2:displayCharacter><ns2:description>256</ns2:description><ns2:value>256.0</ns2:value></ns2:annotationElement><ns2:annotationElement position="2300" colour="-3158065"><ns2:displayCharacter></ns2:displayCharacter><ns2:description>256</ns2:description><ns2:value>256.0</ns2:value></ns2:annotationElement><ns2:annotationElement position="2301" colour="-3158065"><ns2:displayCharacter></ns2:displayCharacter><ns2:description>256</ns2:description><ns2:value>256.0</ns2:value></ns2:annotationElement><ns2:annotationElement position="2302" colour="-3552823"><ns2:displayCharacter></ns2:displayCharacter><ns2:description>245</ns2:description><ns2:value>245.0</ns2:value></ns2:annotationElement><ns2:annotationElement position="2303" colour="-3552823"><ns2:displayCharacter></ns2:displayCharacter><ns2:description>245</ns2:description><ns2:value>245.0</ns2:value></ns2:annotationElement><ns2:annotationElement position="2304" colour="-3552823"><ns2:displayCharacter></ns2:displayCharacter><ns2:description>245</ns2:description><ns2:value>245.0</ns2:value></ns2:annotationElement><ns2:annotationElement position="2305" colour="-3552823"><ns2:displayCharacter></ns2:displayCharacter><ns2:description>245</ns2:description><ns2:value>245.0</ns2:value></ns2:annotationElement><ns2:annotationElement position="2306" colour="-3552823"><ns2:displayCharacter></ns2:displayCharacter><ns2:description>245</ns2:description><ns2:value>245.0</ns2:value></ns2:annotationElement><ns2:annotationElement position="2307" colour="-3092272"><ns2:displayCharacter></ns2:displayCharacter><ns2:description>257</ns2:description><ns2:value>257.0</ns2:value></ns2:annotationElement><ns2:annotationElement position="2308" colour="-2763307"><ns2:displayCharacter></ns2:displayCharacter><ns2:description>267</ns2:description><ns2:value>267.0</ns2:value></ns2:annotationElement><ns2:annotationElement position="2309" colour="-2763307"><ns2:displayCharacter></ns2:displayCharacter><ns2:description>266</ns2:description><ns2:value>266.0</ns2:value></ns2:annotationElement><ns2:annotationElement position="2310" colour="-2763307"><ns2:displayCharacter></ns2:displayCharacter><ns2:description>267</ns2:description><ns2:value>267.0</ns2:value></ns2:annotationElement><ns2:annotationElement position="2311" colour="-2763307"><ns2:displayCharacter></ns2:displayCharacter><ns2:description>267</ns2:description><ns2:value>267.0</ns2:value></ns2:annotationElement><ns2:annotationElement position="2312" colour="-2763307"><ns2:displayCharacter></ns2:displayCharacter><ns2:description>266</ns2:description><ns2:value>266.0</ns2:value></ns2:annotationElement><ns2:annotationElement position="2313" colour="-2763307"><ns2:displayCharacter></ns2:displayCharacter><ns2:description>267</ns2:description><ns2:value>267.0</ns2:value></ns2:annotationElement><ns2:annotationElement position="2314" colour="-2763307"><ns2:displayCharacter></ns2:displayCharacter><ns2:description>267</ns2:description><ns2:value>267.0</ns2:value></ns2:annotationElement><ns2:annotationElement position="2315" colour="-2763307"><ns2:displayCharacter></ns2:displayCharacter><ns2:description>267</ns2:description><ns2:value>267.0</ns2:value></ns2:annotationElement><ns2:annotationElement position="2316" colour="-2763307"><ns2:displayCharacter></ns2:displayCharacter><ns2:description>267</ns2:description><ns2:value>267.0</ns2:value></ns2:annotationElement><ns2:annotationElement position="2317" colour="-2763307"><ns2:displayCharacter></ns2:displayCharacter><ns2:description>267</ns2:description><ns2:value>267.0</ns2:value></ns2:annotationElement><ns2:annotationElement position="2318" colour="-2763307"><ns2:displayCharacter></ns2:displayCharacter><ns2:description>267</ns2:description><ns2:value>267.0</ns2:value></ns2:annotationElement><ns2:annotationElement position="2319" colour="-2763307"><ns2:displayCharacter></ns2:displayCharacter><ns2:description>267</ns2:description><ns2:value>267.0</ns2:value></ns2:annotationElement><ns2:annotationElement position="2320" colour="-2763307"><ns2:displayCharacter></ns2:displayCharacter><ns2:description>267</ns2:description><ns2:value>267.0</ns2:value></ns2:annotationElement><ns2:annotationElement position="2321" colour="-2763307"><ns2:displayCharacter></ns2:displayCharacter><ns2:description>267</ns2:description><ns2:value>267.0</ns2:value></ns2:annotationElement><ns2:annotationElement position="2322" colour="-2763307"><ns2:displayCharacter></ns2:displayCharacter><ns2:description>267</ns2:description><ns2:value>267.0</ns2:value></ns2:annotationElement><ns2:annotationElement position="2323" colour="-2763307"><ns2:displayCharacter></ns2:displayCharacter><ns2:description>267</ns2:description><ns2:value>267.0</ns2:value></ns2:annotationElement><ns2:annotationElement position="2324" colour="-2763307"><ns2:displayCharacter></ns2:displayCharacter><ns2:description>267</ns2:description><ns2:value>267.0</ns2:value></ns2:annotationElement><ns2:annotationElement position="2325" colour="-2763307"><ns2:displayCharacter></ns2:displayCharacter><ns2:description>267</ns2:description><ns2:value>267.0</ns2:value></ns2:annotationElement><ns2:annotationElement position="2326" colour="-2763307"><ns2:displayCharacter></ns2:displayCharacter><ns2:description>267</ns2:description><ns2:value>267.0</ns2:value></ns2:annotationElement><ns2:annotationElement position="2327" colour="-2763307"><ns2:displayCharacter></ns2:displayCharacter><ns2:description>267</ns2:description><ns2:value>267.0</ns2:value></ns2:annotationElement><ns2:annotationElement position="2328" colour="-8224126"><ns2:displayCharacter></ns2:displayCharacter><ns2:description>118</ns2:description><ns2:value>118.0</ns2:value></ns2:annotationElement><ns2:annotationElement position="2329" colour="-9671572"><ns2:displayCharacter></ns2:displayCharacter><ns2:description>80</ns2:description><ns2:value>80.0</ns2:value></ns2:annotationElement><ns2:annotationElement position="2330" colour="-12434878"><ns2:displayCharacter></ns2:displayCharacter><ns2:description>5</ns2:description><ns2:value>5.0</ns2:value></ns2:annotationElement><ns2:annotationElement position="2331" colour="-5526613"><ns2:displayCharacter></ns2:displayCharacter><ns2:description>192</ns2:description><ns2:value>192.0</ns2:value></ns2:annotationElement><ns2:annotationElement position="2332" colour="-5592406"><ns2:displayCharacter></ns2:displayCharacter><ns2:description>189</ns2:description><ns2:value>189.0</ns2:value></ns2:annotationElement><ns2:annotationElement position="2333" colour="-2829100"><ns2:displayCharacter></ns2:displayCharacter><ns2:description>264</ns2:description><ns2:value>264.0</ns2:value></ns2:annotationElement><ns2:annotationElement position="2334" colour="-2829100"><ns2:displayCharacter></ns2:displayCharacter><ns2:description>264</ns2:description><ns2:value>264.0</ns2:value></ns2:annotationElement><ns2:annotationElement position="2335" colour="-2763307"><ns2:displayCharacter></ns2:displayCharacter><ns2:description>267</ns2:description><ns2:value>267.0</ns2:value></ns2:annotationElement><ns2:annotationElement position="2336" colour="-2763307"><ns2:displayCharacter></ns2:displayCharacter><ns2:description>266</ns2:description><ns2:value>266.0</ns2:value></ns2:annotationElement><ns2:annotationElement position="2337" colour="-2763307"><ns2:displayCharacter></ns2:displayCharacter><ns2:description>266</ns2:description><ns2:value>266.0</ns2:value></ns2:annotationElement><ns2:annotationElement position="2338" colour="-2763307"><ns2:displayCharacter></ns2:displayCharacter><ns2:description>266</ns2:description><ns2:value>266.0</ns2:value></ns2:annotationElement><ns2:annotationElement position="2339" colour="-2763307"><ns2:displayCharacter></ns2:displayCharacter><ns2:description>267</ns2:description><ns2:value>267.0</ns2:value></ns2:annotationElement><ns2:annotationElement position="2340" colour="-2763307"><ns2:displayCharacter></ns2:displayCharacter><ns2:description>267</ns2:description><ns2:value>267.0</ns2:value></ns2:annotationElement><ns2:annotationElement position="2341" colour="-2829100"><ns2:displayCharacter></ns2:displayCharacter><ns2:description>264</ns2:description><ns2:value>264.0</ns2:value></ns2:annotationElement><ns2:annotationElement position="2342" colour="-2763307"><ns2:displayCharacter></ns2:displayCharacter><ns2:description>267</ns2:description><ns2:value>267.0</ns2:value></ns2:annotationElement><ns2:annotationElement position="2343" colour="-2763307"><ns2:displayCharacter></ns2:displayCharacter><ns2:description>267</ns2:description><ns2:value>267.0</ns2:value></ns2:annotationElement><ns2:annotationElement position="2344" colour="-2763307"><ns2:displayCharacter></ns2:displayCharacter><ns2:description>267</ns2:description><ns2:value>267.0</ns2:value></ns2:annotationElement><ns2:annotationElement position="2345" colour="-2763307"><ns2:displayCharacter></ns2:displayCharacter><ns2:description>267</ns2:description><ns2:value>267.0</ns2:value></ns2:annotationElement><ns2:annotationElement position="2346" colour="-2763307"><ns2:displayCharacter></ns2:displayCharacter><ns2:description>267</ns2:description><ns2:value>267.0</ns2:value></ns2:annotationElement><ns2:annotationElement position="2347" colour="-2763307"><ns2:displayCharacter></ns2:displayCharacter><ns2:description>267</ns2:description><ns2:value>267.0</ns2:value></ns2:annotationElement><ns2:annotationElement position="2348" colour="-2763307"><ns2:displayCharacter></ns2:displayCharacter><ns2:description>267</ns2:description><ns2:value>267.0</ns2:value></ns2:annotationElement><ns2:annotationElement position="2349" colour="-2763307"><ns2:displayCharacter></ns2:displayCharacter><ns2:description>267</ns2:description><ns2:value>267.0</ns2:value></ns2:annotationElement><ns2:annotationElement position="2350" colour="-2763307"><ns2:displayCharacter></ns2:displayCharacter><ns2:description>267</ns2:description><ns2:value>267.0</ns2:value></ns2:annotationElement><ns2:annotationElement position="2351" colour="-2763307"><ns2:displayCharacter></ns2:displayCharacter><ns2:description>267</ns2:description><ns2:value>267.0</ns2:value></ns2:annotationElement><ns2:annotationElement position="2352" colour="-2763307"><ns2:displayCharacter></ns2:displayCharacter><ns2:description>267</ns2:description><ns2:value>267.0</ns2:value></ns2:annotationElement><ns2:annotationElement position="2353" colour="-2763307"><ns2:displayCharacter></ns2:displayCharacter><ns2:description>267</ns2:description><ns2:value>267.0</ns2:value></ns2:annotationElement><ns2:annotationElement position="2354" colour="-2763307"><ns2:displayCharacter></ns2:displayCharacter><ns2:description>267</ns2:description><ns2:value>267.0</ns2:value></ns2:annotationElement><ns2:annotationElement position="2355" colour="-2763307"><ns2:displayCharacter></ns2:displayCharacter><ns2:description>267</ns2:description><ns2:value>267.0</ns2:value></ns2:annotationElement><ns2:annotationElement position="2356" colour="-2763307"><ns2:displayCharacter></ns2:displayCharacter><ns2:description>267</ns2:description><ns2:value>267.0</ns2:value></ns2:annotationElement><ns2:annotationElement position="2357" colour="-2763307"><ns2:displayCharacter></ns2:displayCharacter><ns2:description>267</ns2:description><ns2:value>267.0</ns2:value></ns2:annotationElement><ns2:annotationElement position="2358" colour="-2763307"><ns2:displayCharacter></ns2:displayCharacter><ns2:description>266</ns2:description><ns2:value>266.0</ns2:value></ns2:annotationElement><ns2:annotationElement position="2359" colour="-2763307"><ns2:displayCharacter></ns2:displayCharacter><ns2:description>266</ns2:description><ns2:value>266.0</ns2:value></ns2:annotationElement><ns2:annotationElement position="2360" colour="-2763307"><ns2:displayCharacter></ns2:displayCharacter><ns2:description>267</ns2:description><ns2:value>267.0</ns2:value></ns2:annotationElement><ns2:annotationElement position="2361" colour="-2763307"><ns2:displayCharacter></ns2:displayCharacter><ns2:description>267</ns2:description><ns2:value>267.0</ns2:value></ns2:annotationElement><ns2:annotationElement position="2362" colour="-2763307"><ns2:displayCharacter></ns2:displayCharacter><ns2:description>267</ns2:description><ns2:value>267.0</ns2:value></ns2:annotationElement><ns2:annotationElement position="2363" colour="-2763307"><ns2:displayCharacter></ns2:displayCharacter><ns2:description>267</ns2:description><ns2:value>267.0</ns2:value></ns2:annotationElement><ns2:annotationElement position="2364" colour="-2763307"><ns2:displayCharacter></ns2:displayCharacter><ns2:description>267</ns2:description><ns2:value>267.0</ns2:value></ns2:annotationElement><ns2:annotationElement position="2365" colour="-2763307"><ns2:displayCharacter></ns2:displayCharacter><ns2:description>267</ns2:description><ns2:value>267.0</ns2:value></ns2:annotationElement><ns2:annotationElement position="2366" colour="-2763307"><ns2:displayCharacter></ns2:displayCharacter><ns2:description>267</ns2:description><ns2:value>267.0</ns2:value></ns2:annotationElement><ns2:annotationElement position="2367" colour="-2763307"><ns2:displayCharacter></ns2:displayCharacter><ns2:description>267</ns2:description><ns2:value>267.0</ns2:value></ns2:annotationElement><ns2:annotationElement position="2368" colour="-2763307"><ns2:displayCharacter></ns2:displayCharacter><ns2:description>267</ns2:description><ns2:value>267.0</ns2:value></ns2:annotationElement><ns2:annotationElement position="2369" colour="-2763307"><ns2:displayCharacter></ns2:displayCharacter><ns2:description>266</ns2:description><ns2:value>266.0</ns2:value></ns2:annotationElement><ns2:annotationElement position="2370" colour="-3026479"><ns2:displayCharacter></ns2:displayCharacter><ns2:description>259</ns2:description><ns2:value>259.0</ns2:value></ns2:annotationElement><ns2:annotationElement position="2371" colour="-3289651"><ns2:displayCharacter></ns2:displayCharacter><ns2:description>252</ns2:description><ns2:value>252.0</ns2:value></ns2:annotationElement><ns2:annotationElement position="2372" colour="-3223858"><ns2:displayCharacter></ns2:displayCharacter><ns2:description>254</ns2:description><ns2:value>254.0</ns2:value></ns2:annotationElement><ns2:annotationElement position="2373" colour="-3223858"><ns2:displayCharacter></ns2:displayCharacter><ns2:description>254</ns2:description><ns2:value>254.0</ns2:value></ns2:annotationElement><ns2:annotationElement position="2374" colour="-3223858"><ns2:displayCharacter></ns2:displayCharacter><ns2:description>254</ns2:description><ns2:value>254.0</ns2:value></ns2:annotationElement><ns2:annotationElement position="2375" colour="-3223858"><ns2:displayCharacter></ns2:displayCharacter><ns2:description>254</ns2:description><ns2:value>254.0</ns2:value></ns2:annotationElement><ns2:annotationElement position="2376" colour="-3223858"><ns2:displayCharacter></ns2:displayCharacter><ns2:description>254</ns2:description><ns2:value>254.0</ns2:value></ns2:annotationElement><ns2:annotationElement position="2377" colour="-3223858"><ns2:displayCharacter></ns2:displayCharacter><ns2:description>254</ns2:description><ns2:value>254.0</ns2:value></ns2:annotationElement><ns2:annotationElement position="2378" colour="-3223858"><ns2:displayCharacter></ns2:displayCharacter><ns2:description>254</ns2:description><ns2:value>254.0</ns2:value></ns2:annotationElement><ns2:annotationElement position="2379" colour="-3223858"><ns2:displayCharacter></ns2:displayCharacter><ns2:description>254</ns2:description><ns2:value>254.0</ns2:value></ns2:annotationElement><ns2:annotationElement position="2380" colour="-3223858"><ns2:displayCharacter></ns2:displayCharacter><ns2:description>254</ns2:description><ns2:value>254.0</ns2:value></ns2:annotationElement><ns2:annotationElement position="2381" colour="-3223858"><ns2:displayCharacter></ns2:displayCharacter><ns2:description>254</ns2:description><ns2:value>254.0</ns2:value></ns2:annotationElement><ns2:annotationElement position="2382" colour="-3223858"><ns2:displayCharacter></ns2:displayCharacter><ns2:description>253</ns2:description><ns2:value>253.0</ns2:value></ns2:annotationElement><ns2:annotationElement position="2383" colour="-3223858"><ns2:displayCharacter></ns2:displayCharacter><ns2:description>253</ns2:description><ns2:value>253.0</ns2:value></ns2:annotationElement><ns2:annotationElement position="2384" colour="-3223858"><ns2:displayCharacter></ns2:displayCharacter><ns2:description>253</ns2:description><ns2:value>253.0</ns2:value></ns2:annotationElement><ns2:annotationElement position="2385" colour="-3223858"><ns2:displayCharacter></ns2:displayCharacter><ns2:description>254</ns2:description><ns2:value>254.0</ns2:value></ns2:annotationElement><ns2:annotationElement position="2386" colour="-3223858"><ns2:displayCharacter></ns2:displayCharacter><ns2:description>254</ns2:description><ns2:value>254.0</ns2:value></ns2:annotationElement><ns2:annotationElement position="2387" colour="-3223858"><ns2:displayCharacter></ns2:displayCharacter><ns2:description>254</ns2:description><ns2:value>254.0</ns2:value></ns2:annotationElement><ns2:annotationElement position="2388" colour="-12500671"><ns2:displayCharacter></ns2:displayCharacter><ns2:description>2</ns2:description><ns2:value>2.0</ns2:value></ns2:annotationElement><ns2:annotationElement position="2389" colour="-3026479"><ns2:displayCharacter></ns2:displayCharacter><ns2:description>259</ns2:description><ns2:value>259.0</ns2:value></ns2:annotationElement><ns2:annotationElement position="2390" colour="-3026479"><ns2:displayCharacter></ns2:displayCharacter><ns2:description>259</ns2:description><ns2:value>259.0</ns2:value></ns2:annotationElement><ns2:annotationElement position="2391" colour="-3026479"><ns2:displayCharacter></ns2:displayCharacter><ns2:description>259</ns2:description><ns2:value>259.0</ns2:value></ns2:annotationElement><ns2:annotationElement position="2392" colour="-3026479"><ns2:displayCharacter></ns2:displayCharacter><ns2:description>259</ns2:description><ns2:value>259.0</ns2:value></ns2:annotationElement><ns2:annotationElement position="2393" colour="-3026479"><ns2:displayCharacter></ns2:displayCharacter><ns2:description>259</ns2:description><ns2:value>259.0</ns2:value></ns2:annotationElement><ns2:annotationElement position="2394" colour="-3026479"><ns2:displayCharacter></ns2:displayCharacter><ns2:description>259</ns2:description><ns2:value>259.0</ns2:value></ns2:annotationElement><ns2:annotationElement position="2395" colour="-3026479"><ns2:displayCharacter></ns2:displayCharacter><ns2:description>259</ns2:description><ns2:value>259.0</ns2:value></ns2:annotationElement><ns2:annotationElement position="2396" colour="-3026479"><ns2:displayCharacter></ns2:displayCharacter><ns2:description>259</ns2:description><ns2:value>259.0</ns2:value></ns2:annotationElement><ns2:annotationElement position="2397" colour="-3223858"><ns2:displayCharacter></ns2:displayCharacter><ns2:description>254</ns2:description><ns2:value>254.0</ns2:value></ns2:annotationElement><ns2:annotationElement position="2398" colour="-3223858"><ns2:displayCharacter></ns2:displayCharacter><ns2:description>254</ns2:description><ns2:value>254.0</ns2:value></ns2:annotationElement><ns2:annotationElement position="2399" colour="-3223858"><ns2:displayCharacter></ns2:displayCharacter><ns2:description>254</ns2:description><ns2:value>254.0</ns2:value></ns2:annotationElement><ns2:annotationElement position="2400" colour="-3223858"><ns2:displayCharacter></ns2:displayCharacter><ns2:description>254</ns2:description><ns2:value>254.0</ns2:value></ns2:annotationElement><ns2:annotationElement position="2401" colour="-3026479"><ns2:displayCharacter></ns2:displayCharacter><ns2:description>259</ns2:description><ns2:value>259.0</ns2:value></ns2:annotationElement><ns2:annotationElement position="2402" colour="-3026479"><ns2:displayCharacter></ns2:displayCharacter><ns2:description>259</ns2:description><ns2:value>259.0</ns2:value></ns2:annotationElement><ns2:annotationElement position="2403" colour="-3026479"><ns2:displayCharacter></ns2:displayCharacter><ns2:description>259</ns2:description><ns2:value>259.0</ns2:value></ns2:annotationElement><ns2:annotationElement position="2404" colour="-3026479"><ns2:displayCharacter></ns2:displayCharacter><ns2:description>259</ns2:description><ns2:value>259.0</ns2:value></ns2:annotationElement><ns2:annotationElement position="2405" colour="-3026479"><ns2:displayCharacter></ns2:displayCharacter><ns2:description>259</ns2:description><ns2:value>259.0</ns2:value></ns2:annotationElement><ns2:annotationElement position="2406" colour="-3026479"><ns2:displayCharacter></ns2:displayCharacter><ns2:description>259</ns2:description><ns2:value>259.0</ns2:value></ns2:annotationElement><ns2:annotationElement position="2407" colour="-3026479"><ns2:displayCharacter></ns2:displayCharacter><ns2:description>259</ns2:description><ns2:value>259.0</ns2:value></ns2:annotationElement><ns2:annotationElement position="2408" colour="-3026479"><ns2:displayCharacter></ns2:displayCharacter><ns2:description>259</ns2:description><ns2:value>259.0</ns2:value></ns2:annotationElement><ns2:annotationElement position="2409" colour="-3026479"><ns2:displayCharacter></ns2:displayCharacter><ns2:description>259</ns2:description><ns2:value>259.0</ns2:value></ns2:annotationElement><ns2:annotationElement position="2410" colour="-3026479"><ns2:displayCharacter></ns2:displayCharacter><ns2:description>259</ns2:description><ns2:value>259.0</ns2:value></ns2:annotationElement><ns2:annotationElement position="2411" colour="-3026479"><ns2:displayCharacter></ns2:displayCharacter><ns2:description>259</ns2:description><ns2:value>259.0</ns2:value></ns2:annotationElement><ns2:annotationElement position="2412" colour="-3026479"><ns2:displayCharacter></ns2:displayCharacter><ns2:description>259</ns2:description><ns2:value>259.0</ns2:value></ns2:annotationElement><ns2:annotationElement position="2413" colour="-3026479"><ns2:displayCharacter></ns2:displayCharacter><ns2:description>259</ns2:description><ns2:value>259.0</ns2:value></ns2:annotationElement><ns2:annotationElement position="2414" colour="-3026479"><ns2:displayCharacter></ns2:displayCharacter><ns2:description>259</ns2:description><ns2:value>259.0</ns2:value></ns2:annotationElement><ns2:annotationElement position="2415" colour="-3026479"><ns2:displayCharacter></ns2:displayCharacter><ns2:description>259</ns2:description><ns2:value>259.0</ns2:value></ns2:annotationElement><ns2:annotationElement position="2416" colour="-3026479"><ns2:displayCharacter></ns2:displayCharacter><ns2:description>259</ns2:description><ns2:value>259.0</ns2:value></ns2:annotationElement><ns2:annotationElement position="2417" colour="-3026479"><ns2:displayCharacter></ns2:displayCharacter><ns2:description>259</ns2:description><ns2:value>259.0</ns2:value></ns2:annotationElement><ns2:annotationElement position="2418" colour="-3026479"><ns2:displayCharacter></ns2:displayCharacter><ns2:description>259</ns2:description><ns2:value>259.0</ns2:value></ns2:annotationElement><ns2:annotationElement position="2419" colour="-3026479"><ns2:displayCharacter></ns2:displayCharacter><ns2:description>259</ns2:description><ns2:value>259.0</ns2:value></ns2:annotationElement><ns2:annotationElement position="2420" colour="-3026479"><ns2:displayCharacter></ns2:displayCharacter><ns2:description>259</ns2:description><ns2:value>259.0</ns2:value></ns2:annotationElement><ns2:annotationElement position="2421" colour="-3026479"><ns2:displayCharacter></ns2:displayCharacter><ns2:description>259</ns2:description><ns2:value>259.0</ns2:value></ns2:annotationElement><ns2:annotationElement position="2422" colour="-3026479"><ns2:displayCharacter></ns2:displayCharacter><ns2:description>259</ns2:description><ns2:value>259.0</ns2:value></ns2:annotationElement><ns2:annotationElement position="2423" colour="-3026479"><ns2:displayCharacter></ns2:displayCharacter><ns2:description>259</ns2:description><ns2:value>259.0</ns2:value></ns2:annotationElement><ns2:annotationElement position="2424" colour="-3026479"><ns2:displayCharacter></ns2:displayCharacter><ns2:description>259</ns2:description><ns2:value>259.0</ns2:value></ns2:annotationElement><ns2:annotationElement position="2425" colour="-3026479"><ns2:displayCharacter></ns2:displayCharacter><ns2:description>259</ns2:description><ns2:value>259.0</ns2:value></ns2:annotationElement><ns2:annotationElement position="2426" colour="-3026479"><ns2:displayCharacter></ns2:displayCharacter><ns2:description>259</ns2:description><ns2:value>259.0</ns2:value></ns2:annotationElement><ns2:annotationElement position="2427" colour="-3026479"><ns2:displayCharacter></ns2:displayCharacter><ns2:description>259</ns2:description><ns2:value>259.0</ns2:value></ns2:annotationElement><ns2:annotationElement position="2428" colour="-3026479"><ns2:displayCharacter></ns2:displayCharacter><ns2:description>259</ns2:description><ns2:value>259.0</ns2:value></ns2:annotationElement><ns2:annotationElement position="2429" colour="-3026479"><ns2:displayCharacter></ns2:displayCharacter><ns2:description>259</ns2:description><ns2:value>259.0</ns2:value></ns2:annotationElement><ns2:annotationElement position="2430" colour="-3026479"><ns2:displayCharacter></ns2:displayCharacter><ns2:description>259</ns2:description><ns2:value>259.0</ns2:value></ns2:annotationElement><ns2:annotationElement position="2431" colour="-3026479"><ns2:displayCharacter></ns2:displayCharacter><ns2:description>259</ns2:description><ns2:value>259.0</ns2:value></ns2:annotationElement><ns2:annotationElement position="2432" colour="-3026479"><ns2:displayCharacter></ns2:displayCharacter><ns2:description>259</ns2:description><ns2:value>259.0</ns2:value></ns2:annotationElement><ns2:annotationElement position="2433" colour="-3026479"><ns2:displayCharacter></ns2:displayCharacter><ns2:description>259</ns2:description><ns2:value>259.0</ns2:value></ns2:annotationElement><ns2:annotationElement position="2434" colour="-3026479"><ns2:displayCharacter></ns2:displayCharacter><ns2:description>259</ns2:description><ns2:value>259.0</ns2:value></ns2:annotationElement><ns2:annotationElement position="2435" colour="-3026479"><ns2:displayCharacter></ns2:displayCharacter><ns2:description>259</ns2:description><ns2:value>259.0</ns2:value></ns2:annotationElement><ns2:annotationElement position="2436" colour="-3026479"><ns2:displayCharacter></ns2:displayCharacter><ns2:description>259</ns2:description><ns2:value>259.0</ns2:value></ns2:annotationElement><ns2:annotationElement position="2437" colour="-3026479"><ns2:displayCharacter></ns2:displayCharacter><ns2:description>259</ns2:description><ns2:value>259.0</ns2:value></ns2:annotationElement><ns2:annotationElement position="2438" colour="-2960686"><ns2:displayCharacter></ns2:displayCharacter><ns2:description>260</ns2:description><ns2:value>260.0</ns2:value></ns2:annotationElement><ns2:annotationElement position="2439" colour="-2960686"><ns2:displayCharacter></ns2:displayCharacter><ns2:description>260</ns2:description><ns2:value>260.0</ns2:value></ns2:annotationElement><ns2:annotationElement position="2440" colour="-2960686"><ns2:displayCharacter></ns2:displayCharacter><ns2:description>260</ns2:description><ns2:value>260.0</ns2:value></ns2:annotationElement><ns2:annotationElement position="2441" colour="-2960686"><ns2:displayCharacter></ns2:displayCharacter><ns2:description>260</ns2:description><ns2:value>260.0</ns2:value></ns2:annotationElement><ns2:annotationElement position="2442" colour="-2960686"><ns2:displayCharacter></ns2:displayCharacter><ns2:description>260</ns2:description><ns2:value>260.0</ns2:value></ns2:annotationElement><ns2:annotationElement position="2443" colour="-3158065"><ns2:displayCharacter></ns2:displayCharacter><ns2:description>255</ns2:description><ns2:value>255.0</ns2:value></ns2:annotationElement><ns2:annotationElement position="2444" colour="-3158065"><ns2:displayCharacter></ns2:displayCharacter><ns2:description>255</ns2:description><ns2:value>255.0</ns2:value></ns2:annotationElement><ns2:annotationElement position="2445" colour="-3158065"><ns2:displayCharacter></ns2:displayCharacter><ns2:description>255</ns2:description><ns2:value>255.0</ns2:value></ns2:annotationElement><ns2:annotationElement position="2446" colour="-3158065"><ns2:displayCharacter></ns2:displayCharacter><ns2:description>255</ns2:description><ns2:value>255.0</ns2:value></ns2:annotationElement><ns2:annotationElement position="2447" colour="-3158065"><ns2:displayCharacter></ns2:displayCharacter><ns2:description>255</ns2:description><ns2:value>255.0</ns2:value></ns2:annotationElement><ns2:annotationElement position="2448" colour="-3158065"><ns2:displayCharacter></ns2:displayCharacter><ns2:description>255</ns2:description><ns2:value>255.0</ns2:value></ns2:annotationElement><ns2:annotationElement position="2449" colour="-3158065"><ns2:displayCharacter></ns2:displayCharacter><ns2:description>255</ns2:description><ns2:value>255.0</ns2:value></ns2:annotationElement><ns2:annotationElement position="2450" colour="-3158065"><ns2:displayCharacter></ns2:displayCharacter><ns2:description>255</ns2:description><ns2:value>255.0</ns2:value></ns2:annotationElement><ns2:annotationElement position="2451" colour="-3158065"><ns2:displayCharacter></ns2:displayCharacter><ns2:description>255</ns2:description><ns2:value>255.0</ns2:value></ns2:annotationElement><ns2:annotationElement position="2452" colour="-2960686"><ns2:displayCharacter></ns2:displayCharacter><ns2:description>260</ns2:description><ns2:value>260.0</ns2:value></ns2:annotationElement><ns2:annotationElement position="2453" colour="-2960686"><ns2:displayCharacter></ns2:displayCharacter><ns2:description>260</ns2:description><ns2:value>260.0</ns2:value></ns2:annotationElement><ns2:annotationElement position="2454" colour="-2960686"><ns2:displayCharacter></ns2:displayCharacter><ns2:description>260</ns2:description><ns2:value>260.0</ns2:value></ns2:annotationElement><ns2:annotationElement position="2455" colour="-2960686"><ns2:displayCharacter></ns2:displayCharacter><ns2:description>260</ns2:description><ns2:value>260.0</ns2:value></ns2:annotationElement><ns2:annotationElement position="2456" colour="-2960686"><ns2:displayCharacter></ns2:displayCharacter><ns2:description>260</ns2:description><ns2:value>260.0</ns2:value></ns2:annotationElement><ns2:annotationElement position="2457" colour="-2960686"><ns2:displayCharacter></ns2:displayCharacter><ns2:description>260</ns2:description><ns2:value>260.0</ns2:value></ns2:annotationElement><ns2:annotationElement position="2458" colour="-2960686"><ns2:displayCharacter></ns2:displayCharacter><ns2:description>260</ns2:description><ns2:value>260.0</ns2:value></ns2:annotationElement><ns2:annotationElement position="2459" colour="-2960686"><ns2:displayCharacter></ns2:displayCharacter><ns2:description>260</ns2:description><ns2:value>260.0</ns2:value></ns2:annotationElement><ns2:annotationElement position="2460" colour="-2960686"><ns2:displayCharacter></ns2:displayCharacter><ns2:description>260</ns2:description><ns2:value>260.0</ns2:value></ns2:annotationElement><ns2:annotationElement position="2461" colour="-2960686"><ns2:displayCharacter></ns2:displayCharacter><ns2:description>260</ns2:description><ns2:value>260.0</ns2:value></ns2:annotationElement><ns2:annotationElement position="2462" colour="-2960686"><ns2:displayCharacter></ns2:displayCharacter><ns2:description>260</ns2:description><ns2:value>260.0</ns2:value></ns2:annotationElement><ns2:annotationElement position="2463" colour="-3026479"><ns2:displayCharacter></ns2:displayCharacter><ns2:description>259</ns2:description><ns2:value>259.0</ns2:value></ns2:annotationElement><ns2:annotationElement position="2464" colour="-2960686"><ns2:displayCharacter></ns2:displayCharacter><ns2:description>260</ns2:description><ns2:value>260.0</ns2:value></ns2:annotationElement><ns2:annotationElement position="2465" colour="-2960686"><ns2:displayCharacter></ns2:displayCharacter><ns2:description>260</ns2:description><ns2:value>260.0</ns2:value></ns2:annotationElement><ns2:annotationElement position="2466" colour="-2960686"><ns2:displayCharacter></ns2:displayCharacter><ns2:description>260</ns2:description><ns2:value>260.0</ns2:value></ns2:annotationElement><ns2:annotationElement position="2467" colour="-2960686"><ns2:displayCharacter></ns2:displayCharacter><ns2:description>260</ns2:description><ns2:value>260.0</ns2:value></ns2:annotationElement><ns2:annotationElement position="2468" colour="-2960686"><ns2:displayCharacter></ns2:displayCharacter><ns2:description>260</ns2:description><ns2:value>260.0</ns2:value></ns2:annotationElement><ns2:annotationElement position="2469" colour="-2960686"><ns2:displayCharacter></ns2:displayCharacter><ns2:description>260</ns2:description><ns2:value>260.0</ns2:value></ns2:annotationElement><ns2:annotationElement position="2470" colour="-2960686"><ns2:displayCharacter></ns2:displayCharacter><ns2:description>260</ns2:description><ns2:value>260.0</ns2:value></ns2:annotationElement><ns2:annotationElement position="2471" colour="-2960686"><ns2:displayCharacter></ns2:displayCharacter><ns2:description>260</ns2:description><ns2:value>260.0</ns2:value></ns2:annotationElement><ns2:annotationElement position="2472" colour="-2960686"><ns2:displayCharacter></ns2:displayCharacter><ns2:description>260</ns2:description><ns2:value>260.0</ns2:value></ns2:annotationElement><ns2:annotationElement position="2473" colour="-2960686"><ns2:displayCharacter></ns2:displayCharacter><ns2:description>260</ns2:description><ns2:value>260.0</ns2:value></ns2:annotationElement><ns2:annotationElement position="2474" colour="-2960686"><ns2:displayCharacter></ns2:displayCharacter><ns2:description>260</ns2:description><ns2:value>260.0</ns2:value></ns2:annotationElement><ns2:annotationElement position="2475" colour="-2960686"><ns2:displayCharacter></ns2:displayCharacter><ns2:description>260</ns2:description><ns2:value>260.0</ns2:value></ns2:annotationElement><ns2:annotationElement position="2476" colour="-2960686"><ns2:displayCharacter></ns2:displayCharacter><ns2:description>260</ns2:description><ns2:value>260.0</ns2:value></ns2:annotationElement><ns2:annotationElement position="2477" colour="-2960686"><ns2:displayCharacter></ns2:displayCharacter><ns2:description>260</ns2:description><ns2:value>260.0</ns2:value></ns2:annotationElement><ns2:annotationElement position="2478" colour="-2960686"><ns2:displayCharacter></ns2:displayCharacter><ns2:description>260</ns2:description><ns2:value>260.0</ns2:value></ns2:annotationElement><ns2:annotationElement position="2479" colour="-2960686"><ns2:displayCharacter></ns2:displayCharacter><ns2:description>260</ns2:description><ns2:value>260.0</ns2:value></ns2:annotationElement><ns2:annotationElement position="2480" colour="-2960686"><ns2:displayCharacter></ns2:displayCharacter><ns2:description>260</ns2:description><ns2:value>260.0</ns2:value></ns2:annotationElement><ns2:annotationElement position="2481" colour="-2960686"><ns2:displayCharacter></ns2:displayCharacter><ns2:description>260</ns2:description><ns2:value>260.0</ns2:value></ns2:annotationElement><ns2:annotationElement position="2482" colour="-2960686"><ns2:displayCharacter></ns2:displayCharacter><ns2:description>260</ns2:description><ns2:value>260.0</ns2:value></ns2:annotationElement><ns2:annotationElement position="2483" colour="-2960686"><ns2:displayCharacter></ns2:displayCharacter><ns2:description>260</ns2:description><ns2:value>260.0</ns2:value></ns2:annotationElement><ns2:annotationElement position="2484" colour="-2960686"><ns2:displayCharacter></ns2:displayCharacter><ns2:description>260</ns2:description><ns2:value>260.0</ns2:value></ns2:annotationElement><ns2:annotationElement position="2485" colour="-2960686"><ns2:displayCharacter></ns2:displayCharacter><ns2:description>260</ns2:description><ns2:value>260.0</ns2:value></ns2:annotationElement><ns2:annotationElement position="2486" colour="-2960686"><ns2:displayCharacter></ns2:displayCharacter><ns2:description>260</ns2:description><ns2:value>260.0</ns2:value></ns2:annotationElement><ns2:annotationElement position="2487" colour="-3026479"><ns2:displayCharacter></ns2:displayCharacter><ns2:description>259</ns2:description><ns2:value>259.0</ns2:value></ns2:annotationElement><ns2:annotationElement position="2488" colour="-12369085"><ns2:displayCharacter></ns2:displayCharacter><ns2:description>6</ns2:description><ns2:value>6.0</ns2:value></ns2:annotationElement><ns2:annotationElement position="2489" colour="-3026479"><ns2:displayCharacter></ns2:displayCharacter><ns2:description>259</ns2:description><ns2:value>259.0</ns2:value></ns2:annotationElement><ns2:annotationElement position="2490" colour="-3026479"><ns2:displayCharacter></ns2:displayCharacter><ns2:description>259</ns2:description><ns2:value>259.0</ns2:value></ns2:annotationElement><ns2:annotationElement position="2491" colour="-3026479"><ns2:displayCharacter></ns2:displayCharacter><ns2:description>259</ns2:description><ns2:value>259.0</ns2:value></ns2:annotationElement><ns2:annotationElement position="2492" colour="-3026479"><ns2:displayCharacter></ns2:displayCharacter><ns2:description>259</ns2:description><ns2:value>259.0</ns2:value></ns2:annotationElement><ns2:annotationElement position="2493" colour="-3026479"><ns2:displayCharacter></ns2:displayCharacter><ns2:description>259</ns2:description><ns2:value>259.0</ns2:value></ns2:annotationElement><ns2:annotationElement position="2494" colour="-3026479"><ns2:displayCharacter></ns2:displayCharacter><ns2:description>259</ns2:description><ns2:value>259.0</ns2:value></ns2:annotationElement><ns2:annotationElement position="2495" colour="-3026479"><ns2:displayCharacter></ns2:displayCharacter><ns2:description>259</ns2:description><ns2:value>259.0</ns2:value></ns2:annotationElement><ns2:annotationElement position="2496" colour="-3026479"><ns2:displayCharacter></ns2:displayCharacter><ns2:description>259</ns2:description><ns2:value>259.0</ns2:value></ns2:annotationElement><ns2:annotationElement position="2497" colour="-3026479"><ns2:displayCharacter></ns2:displayCharacter><ns2:description>259</ns2:description><ns2:value>259.0</ns2:value></ns2:annotationElement><ns2:annotationElement position="2498" colour="-3026479"><ns2:displayCharacter></ns2:displayCharacter><ns2:description>259</ns2:description><ns2:value>259.0</ns2:value></ns2:annotationElement><ns2:annotationElement position="2499" colour="-3026479"><ns2:displayCharacter></ns2:displayCharacter><ns2:description>259</ns2:description><ns2:value>259.0</ns2:value></ns2:annotationElement><ns2:annotationElement position="2500" colour="-3026479"><ns2:displayCharacter></ns2:displayCharacter><ns2:description>259</ns2:description><ns2:value>259.0</ns2:value></ns2:annotationElement><ns2:annotationElement position="2501" colour="-3026479"><ns2:displayCharacter></ns2:displayCharacter><ns2:description>259</ns2:description><ns2:value>259.0</ns2:value></ns2:annotationElement><ns2:annotationElement position="2502" colour="-3026479"><ns2:displayCharacter></ns2:displayCharacter><ns2:description>259</ns2:description><ns2:value>259.0</ns2:value></ns2:annotationElement><ns2:annotationElement position="2503" colour="-3026479"><ns2:displayCharacter></ns2:displayCharacter><ns2:description>259</ns2:description><ns2:value>259.0</ns2:value></ns2:annotationElement><ns2:annotationElement position="2504" colour="-3026479"><ns2:displayCharacter></ns2:displayCharacter><ns2:description>259</ns2:description><ns2:value>259.0</ns2:value></ns2:annotationElement><ns2:annotationElement position="2505" colour="-3026479"><ns2:displayCharacter></ns2:displayCharacter><ns2:description>259</ns2:description><ns2:value>259.0</ns2:value></ns2:annotationElement><ns2:annotationElement position="2506" colour="-3092272"><ns2:displayCharacter></ns2:displayCharacter><ns2:description>257</ns2:description><ns2:value>257.0</ns2:value></ns2:annotationElement><ns2:annotationElement position="2507" colour="-12434878"><ns2:displayCharacter></ns2:displayCharacter><ns2:description>5</ns2:description><ns2:value>5.0</ns2:value></ns2:annotationElement><ns2:annotationElement position="2508" colour="-12434878"><ns2:displayCharacter></ns2:displayCharacter><ns2:description>5</ns2:description><ns2:value>5.0</ns2:value></ns2:annotationElement><ns2:annotationElement position="2509" colour="-3092272"><ns2:displayCharacter></ns2:displayCharacter><ns2:description>258</ns2:description><ns2:value>258.0</ns2:value></ns2:annotationElement><ns2:annotationElement position="2510" colour="-3092272"><ns2:displayCharacter></ns2:displayCharacter><ns2:description>258</ns2:description><ns2:value>258.0</ns2:value></ns2:annotationElement><ns2:annotationElement position="2511" colour="-3092272"><ns2:displayCharacter></ns2:displayCharacter><ns2:description>258</ns2:description><ns2:value>258.0</ns2:value></ns2:annotationElement><ns2:annotationElement position="2512" colour="-3092272"><ns2:displayCharacter></ns2:displayCharacter><ns2:description>258</ns2:description><ns2:value>258.0</ns2:value></ns2:annotationElement><ns2:annotationElement position="2513" colour="-3092272"><ns2:displayCharacter></ns2:displayCharacter><ns2:description>258</ns2:description><ns2:value>258.0</ns2:value></ns2:annotationElement><ns2:annotationElement position="2514" colour="-3092272"><ns2:displayCharacter></ns2:displayCharacter><ns2:description>258</ns2:description><ns2:value>258.0</ns2:value></ns2:annotationElement><ns2:annotationElement position="2515" colour="-3092272"><ns2:displayCharacter></ns2:displayCharacter><ns2:description>258</ns2:description><ns2:value>258.0</ns2:value></ns2:annotationElement><ns2:annotationElement position="2516" colour="-3092272"><ns2:displayCharacter></ns2:displayCharacter><ns2:description>258</ns2:description><ns2:value>258.0</ns2:value></ns2:annotationElement><ns2:annotationElement position="2517" colour="-3092272"><ns2:displayCharacter></ns2:displayCharacter><ns2:description>258</ns2:description><ns2:value>258.0</ns2:value></ns2:annotationElement><ns2:annotationElement position="2518" colour="-3092272"><ns2:displayCharacter></ns2:displayCharacter><ns2:description>258</ns2:description><ns2:value>258.0</ns2:value></ns2:annotationElement><ns2:annotationElement position="2519" colour="-3092272"><ns2:displayCharacter></ns2:displayCharacter><ns2:description>258</ns2:description><ns2:value>258.0</ns2:value></ns2:annotationElement><ns2:annotationElement position="2520" colour="-3092272"><ns2:displayCharacter></ns2:displayCharacter><ns2:description>258</ns2:description><ns2:value>258.0</ns2:value></ns2:annotationElement><ns2:annotationElement position="2521" colour="-3092272"><ns2:displayCharacter></ns2:displayCharacter><ns2:description>258</ns2:description><ns2:value>258.0</ns2:value></ns2:annotationElement><ns2:annotationElement position="2522" colour="-3092272"><ns2:displayCharacter></ns2:displayCharacter><ns2:description>258</ns2:description><ns2:value>258.0</ns2:value></ns2:annotationElement><ns2:annotationElement position="2523" colour="-3092272"><ns2:displayCharacter></ns2:displayCharacter><ns2:description>258</ns2:description><ns2:value>258.0</ns2:value></ns2:annotationElement><ns2:annotationElement position="2524" colour="-3092272"><ns2:displayCharacter></ns2:displayCharacter><ns2:description>258</ns2:description><ns2:value>258.0</ns2:value></ns2:annotationElement><ns2:annotationElement position="2525" colour="-3092272"><ns2:displayCharacter></ns2:displayCharacter><ns2:description>258</ns2:description><ns2:value>258.0</ns2:value></ns2:annotationElement><ns2:annotationElement position="2526" colour="-3092272"><ns2:displayCharacter></ns2:displayCharacter><ns2:description>258</ns2:description><ns2:value>258.0</ns2:value></ns2:annotationElement><ns2:annotationElement position="2527" colour="-3092272"><ns2:displayCharacter></ns2:displayCharacter><ns2:description>258</ns2:description><ns2:value>258.0</ns2:value></ns2:annotationElement><ns2:annotationElement position="2528" colour="-3092272"><ns2:displayCharacter></ns2:displayCharacter><ns2:description>258</ns2:description><ns2:value>258.0</ns2:value></ns2:annotationElement><ns2:annotationElement position="2529" colour="-3092272"><ns2:displayCharacter></ns2:displayCharacter><ns2:description>258</ns2:description><ns2:value>258.0</ns2:value></ns2:annotationElement><ns2:annotationElement position="2530" colour="-3092272"><ns2:displayCharacter></ns2:displayCharacter><ns2:description>258</ns2:description><ns2:value>258.0</ns2:value></ns2:annotationElement><ns2:annotationElement position="2531" colour="-3092272"><ns2:displayCharacter></ns2:displayCharacter><ns2:description>258</ns2:description><ns2:value>258.0</ns2:value></ns2:annotationElement><ns2:annotationElement position="2532" colour="-3092272"><ns2:displayCharacter></ns2:displayCharacter><ns2:description>258</ns2:description><ns2:value>258.0</ns2:value></ns2:annotationElement><ns2:annotationElement position="2533" colour="-3092272"><ns2:displayCharacter></ns2:displayCharacter><ns2:description>258</ns2:description><ns2:value>258.0</ns2:value></ns2:annotationElement><ns2:annotationElement position="2534" colour="-3092272"><ns2:displayCharacter></ns2:displayCharacter><ns2:description>258</ns2:description><ns2:value>258.0</ns2:value></ns2:annotationElement><ns2:annotationElement position="2535" colour="-3092272"><ns2:displayCharacter></ns2:displayCharacter><ns2:description>258</ns2:description><ns2:value>258.0</ns2:value></ns2:annotationElement><ns2:annotationElement position="2536" colour="-3092272"><ns2:displayCharacter></ns2:displayCharacter><ns2:description>258</ns2:description><ns2:value>258.0</ns2:value></ns2:annotationElement><ns2:annotationElement position="2537" colour="-3092272"><ns2:displayCharacter></ns2:displayCharacter><ns2:description>258</ns2:description><ns2:value>258.0</ns2:value></ns2:annotationElement><ns2:annotationElement position="2538" colour="-3092272"><ns2:displayCharacter></ns2:displayCharacter><ns2:description>258</ns2:description><ns2:value>258.0</ns2:value></ns2:annotationElement><ns2:annotationElement position="2539" colour="-3092272"><ns2:displayCharacter></ns2:displayCharacter><ns2:description>258</ns2:description><ns2:value>258.0</ns2:value></ns2:annotationElement><ns2:annotationElement position="2540" colour="-3092272"><ns2:displayCharacter></ns2:displayCharacter><ns2:description>258</ns2:description><ns2:value>258.0</ns2:value></ns2:annotationElement><ns2:annotationElement position="2541" colour="-3092272"><ns2:displayCharacter></ns2:displayCharacter><ns2:description>258</ns2:description><ns2:value>258.0</ns2:value></ns2:annotationElement><ns2:annotationElement position="2542" colour="-3092272"><ns2:displayCharacter></ns2:displayCharacter><ns2:description>258</ns2:description><ns2:value>258.0</ns2:value></ns2:annotationElement><ns2:annotationElement position="2543" colour="-3092272"><ns2:displayCharacter></ns2:displayCharacter><ns2:description>258</ns2:description><ns2:value>258.0</ns2:value></ns2:annotationElement><ns2:annotationElement position="2544" colour="-3092272"><ns2:displayCharacter></ns2:displayCharacter><ns2:description>258</ns2:description><ns2:value>258.0</ns2:value></ns2:annotationElement><ns2:annotationElement position="2545" colour="-3092272"><ns2:displayCharacter></ns2:displayCharacter><ns2:description>258</ns2:description><ns2:value>258.0</ns2:value></ns2:annotationElement><ns2:annotationElement position="2546" colour="-3092272"><ns2:displayCharacter></ns2:displayCharacter><ns2:description>258</ns2:description><ns2:value>258.0</ns2:value></ns2:annotationElement><ns2:annotationElement position="2547" colour="-3092272"><ns2:displayCharacter></ns2:displayCharacter><ns2:description>258</ns2:description><ns2:value>258.0</ns2:value></ns2:annotationElement><ns2:annotationElement position="2548" colour="-3092272"><ns2:displayCharacter></ns2:displayCharacter><ns2:description>258</ns2:description><ns2:value>258.0</ns2:value></ns2:annotationElement><ns2:annotationElement position="2549" colour="-3092272"><ns2:displayCharacter></ns2:displayCharacter><ns2:description>258</ns2:description><ns2:value>258.0</ns2:value></ns2:annotationElement><ns2:annotationElement position="2550" colour="-3092272"><ns2:displayCharacter></ns2:displayCharacter><ns2:description>258</ns2:description><ns2:value>258.0</ns2:value></ns2:annotationElement><ns2:annotationElement position="2551" colour="-3158065"><ns2:displayCharacter></ns2:displayCharacter><ns2:description>256</ns2:description><ns2:value>256.0</ns2:value></ns2:annotationElement><ns2:annotationElement position="2552" colour="-3158065"><ns2:displayCharacter></ns2:displayCharacter><ns2:description>256</ns2:description><ns2:value>256.0</ns2:value></ns2:annotationElement><ns2:annotationElement position="2553" colour="-3158065"><ns2:displayCharacter></ns2:displayCharacter><ns2:description>256</ns2:description><ns2:value>256.0</ns2:value></ns2:annotationElement><ns2:annotationElement position="2554" colour="-3158065"><ns2:displayCharacter></ns2:displayCharacter><ns2:description>256</ns2:description><ns2:value>256.0</ns2:value></ns2:annotationElement><ns2:annotationElement position="2555" colour="-3158065"><ns2:displayCharacter></ns2:displayCharacter><ns2:description>256</ns2:description><ns2:value>256.0</ns2:value></ns2:annotationElement><ns2:annotationElement position="2556" colour="-3158065"><ns2:displayCharacter></ns2:displayCharacter><ns2:description>256</ns2:description><ns2:value>256.0</ns2:value></ns2:annotationElement><ns2:annotationElement position="2557" colour="-3158065"><ns2:displayCharacter></ns2:displayCharacter><ns2:description>256</ns2:description><ns2:value>256.0</ns2:value></ns2:annotationElement><ns2:annotationElement position="2558" colour="-3092272"><ns2:displayCharacter></ns2:displayCharacter><ns2:description>258</ns2:description><ns2:value>258.0</ns2:value></ns2:annotationElement><ns2:annotationElement position="2559" colour="-3092272"><ns2:displayCharacter></ns2:displayCharacter><ns2:description>258</ns2:description><ns2:value>258.0</ns2:value></ns2:annotationElement><ns2:annotationElement position="2560" colour="-3092272"><ns2:displayCharacter></ns2:displayCharacter><ns2:description>258</ns2:description><ns2:value>258.0</ns2:value></ns2:annotationElement><ns2:annotationElement position="2561" colour="-3092272"><ns2:displayCharacter></ns2:displayCharacter><ns2:description>258</ns2:description><ns2:value>258.0</ns2:value></ns2:annotationElement><ns2:annotationElement position="2562" colour="-3092272"><ns2:displayCharacter></ns2:displayCharacter><ns2:description>257</ns2:description><ns2:value>257.0</ns2:value></ns2:annotationElement><ns2:annotationElement position="2563" colour="-3092272"><ns2:displayCharacter></ns2:displayCharacter><ns2:description>257</ns2:description><ns2:value>257.0</ns2:value></ns2:annotationElement><ns2:annotationElement position="2564" colour="-3092272"><ns2:displayCharacter></ns2:displayCharacter><ns2:description>257</ns2:description><ns2:value>257.0</ns2:value></ns2:annotationElement><ns2:annotationElement position="2565" colour="-3092272"><ns2:displayCharacter></ns2:displayCharacter><ns2:description>257</ns2:description><ns2:value>257.0</ns2:value></ns2:annotationElement><ns2:annotationElement position="2566" colour="-3158065"><ns2:displayCharacter></ns2:displayCharacter><ns2:description>256</ns2:description><ns2:value>256.0</ns2:value></ns2:annotationElement><ns2:annotationElement position="2567" colour="-3092272"><ns2:displayCharacter></ns2:displayCharacter><ns2:description>257</ns2:description><ns2:value>257.0</ns2:value></ns2:annotationElement><ns2:annotationElement position="2568" colour="-3092272"><ns2:displayCharacter></ns2:displayCharacter><ns2:description>258</ns2:description><ns2:value>258.0</ns2:value></ns2:annotationElement><ns2:annotationElement position="2569" colour="-3092272"><ns2:displayCharacter></ns2:displayCharacter><ns2:description>258</ns2:description><ns2:value>258.0</ns2:value></ns2:annotationElement><ns2:annotationElement position="2570" colour="-3092272"><ns2:displayCharacter></ns2:displayCharacter><ns2:description>258</ns2:description><ns2:value>258.0</ns2:value></ns2:annotationElement><ns2:annotationElement position="2571" colour="-3092272"><ns2:displayCharacter></ns2:displayCharacter><ns2:description>257</ns2:description><ns2:value>257.0</ns2:value></ns2:annotationElement><ns2:annotationElement position="2572" colour="-3158065"><ns2:displayCharacter></ns2:displayCharacter><ns2:description>256</ns2:description><ns2:value>256.0</ns2:value></ns2:annotationElement><ns2:annotationElement position="2573" colour="-3158065"><ns2:displayCharacter></ns2:displayCharacter><ns2:description>256</ns2:description><ns2:value>256.0</ns2:value></ns2:annotationElement><ns2:annotationElement position="2574" colour="-3158065"><ns2:displayCharacter></ns2:displayCharacter><ns2:description>256</ns2:description><ns2:value>256.0</ns2:value></ns2:annotationElement><ns2:annotationElement position="2575" colour="-3421237"><ns2:displayCharacter></ns2:displayCharacter><ns2:description>248</ns2:description><ns2:value>248.0</ns2:value></ns2:annotationElement><ns2:annotationElement position="2576" colour="-3223858"><ns2:displayCharacter></ns2:displayCharacter><ns2:description>254</ns2:description><ns2:value>254.0</ns2:value></ns2:annotationElement><ns2:annotationElement position="2577" colour="-3223858"><ns2:displayCharacter></ns2:displayCharacter><ns2:description>253</ns2:description><ns2:value>253.0</ns2:value></ns2:annotationElement><ns2:annotationElement position="2578" colour="-3223858"><ns2:displayCharacter></ns2:displayCharacter><ns2:description>253</ns2:description><ns2:value>253.0</ns2:value></ns2:annotationElement><ns2:annotationElement position="2579" colour="-3289651"><ns2:displayCharacter></ns2:displayCharacter><ns2:description>252</ns2:description><ns2:value>252.0</ns2:value></ns2:annotationElement><ns2:annotationElement position="2580" colour="-3881788"><ns2:displayCharacter></ns2:displayCharacter><ns2:description>236</ns2:description><ns2:value>236.0</ns2:value></ns2:annotationElement><ns2:annotationElement position="2581" colour="-3881788"><ns2:displayCharacter></ns2:displayCharacter><ns2:description>236</ns2:description><ns2:value>236.0</ns2:value></ns2:annotationElement><ns2:annotationElement position="2582" colour="-4342339"><ns2:displayCharacter></ns2:displayCharacter><ns2:description>224</ns2:description><ns2:value>224.0</ns2:value></ns2:annotationElement><ns2:annotationElement position="2583" colour="-10987432"><ns2:displayCharacter></ns2:displayCharacter><ns2:description>44</ns2:description><ns2:value>44.0</ns2:value></ns2:annotationElement><ns2:annotationElement position="2584" colour="-11513776"><ns2:displayCharacter></ns2:displayCharacter><ns2:description>29</ns2:description><ns2:value>29.0</ns2:value></ns2:annotationElement><ns2:annotationElement position="2585" colour="-12566464"><ns2:displayCharacter></ns2:displayCharacter><ns2:description>1</ns2:description><ns2:value>1.0</ns2:value></ns2:annotationElement><ns2:annotationElement position="2586" colour="-12566464"><ns2:displayCharacter></ns2:displayCharacter><ns2:description>1</ns2:description><ns2:value>1.0</ns2:value></ns2:annotationElement><ns2:annotationElement position="2587" colour="-12566464"><ns2:displayCharacter></ns2:displayCharacter><ns2:description>1</ns2:description><ns2:value>1.0</ns2:value></ns2:annotationElement><ns2:annotationElement position="2588" colour="-12566464"><ns2:displayCharacter></ns2:displayCharacter><ns2:description>1</ns2:description><ns2:value>1.0</ns2:value></ns2:annotationElement><ns2:annotationElement position="2589" colour="-12566464"><ns2:displayCharacter></ns2:displayCharacter><ns2:description>1</ns2:description><ns2:value>1.0</ns2:value></ns2:annotationElement><ns2:annotationElement position="2590" colour="-12566464"><ns2:displayCharacter></ns2:displayCharacter><ns2:description>1</ns2:description><ns2:value>1.0</ns2:value></ns2:annotationElement><ns2:annotationElement position="2591" colour="-12566464"><ns2:displayCharacter></ns2:displayCharacter><ns2:description>1</ns2:description><ns2:value>1.0</ns2:value></ns2:annotationElement><ns2:annotationElement position="2592" colour="-12369085"><ns2:displayCharacter></ns2:displayCharacter><ns2:description>6</ns2:description><ns2:value>6.0</ns2:value></ns2:annotationElement><ns2:annotationElement position="2593" colour="-12369085"><ns2:displayCharacter></ns2:displayCharacter><ns2:description>6</ns2:description><ns2:value>6.0</ns2:value></ns2:annotationElement><ns2:annotationElement position="2594" colour="-12369085"><ns2:displayCharacter></ns2:displayCharacter><ns2:description>6</ns2:description><ns2:value>6.0</ns2:value></ns2:annotationElement><ns2:annotationElement position="2595" colour="-12369085"><ns2:displayCharacter></ns2:displayCharacter><ns2:description>6</ns2:description><ns2:value>6.0</ns2:value></ns2:annotationElement><ns2:annotationElement position="2596" colour="-11974327"><ns2:displayCharacter></ns2:displayCharacter><ns2:description>17</ns2:description><ns2:value>17.0</ns2:value></ns2:annotationElement><ns2:annotationElement position="2597" colour="-11908534"><ns2:displayCharacter></ns2:displayCharacter><ns2:description>18</ns2:description><ns2:value>18.0</ns2:value></ns2:annotationElement><ns2:annotationElement position="2598" colour="-11908534"><ns2:displayCharacter></ns2:displayCharacter><ns2:description>18</ns2:description><ns2:value>18.0</ns2:value></ns2:annotationElement><ns2:annotationElement position="2599" colour="-11908534"><ns2:displayCharacter></ns2:displayCharacter><ns2:description>18</ns2:description><ns2:value>18.0</ns2:value></ns2:annotationElement><ns2:annotationElement position="2600" colour="-11908534"><ns2:displayCharacter></ns2:displayCharacter><ns2:description>18</ns2:description><ns2:value>18.0</ns2:value></ns2:annotationElement><ns2:annotationElement position="2601" colour="-11053225"><ns2:displayCharacter></ns2:displayCharacter><ns2:description>41</ns2:description><ns2:value>41.0</ns2:value></ns2:annotationElement><ns2:annotationElement position="2602" colour="-11447983"><ns2:displayCharacter></ns2:displayCharacter><ns2:description>32</ns2:description><ns2:value>32.0</ns2:value></ns2:annotationElement><ns2:annotationElement position="2603" colour="-11053225"><ns2:displayCharacter></ns2:displayCharacter><ns2:description>41</ns2:description><ns2:value>41.0</ns2:value></ns2:annotationElement><ns2:annotationElement position="2604" colour="-11119018"><ns2:displayCharacter></ns2:displayCharacter><ns2:description>40</ns2:description><ns2:value>40.0</ns2:value></ns2:annotationElement><ns2:annotationElement position="2605" colour="-11316397"><ns2:displayCharacter></ns2:displayCharacter><ns2:description>35</ns2:description><ns2:value>35.0</ns2:value></ns2:annotationElement><ns2:annotationElement position="2606" colour="-11316397"><ns2:displayCharacter></ns2:displayCharacter><ns2:description>34</ns2:description><ns2:value>34.0</ns2:value></ns2:annotationElement><ns2:annotationElement position="2607" colour="-11316397"><ns2:displayCharacter></ns2:displayCharacter><ns2:description>34</ns2:description><ns2:value>34.0</ns2:value></ns2:annotationElement><ns2:annotationElement position="2608" colour="-11316397"><ns2:displayCharacter></ns2:displayCharacter><ns2:description>35</ns2:description><ns2:value>35.0</ns2:value></ns2:annotationElement><ns2:annotationElement position="2609" colour="-11316397"><ns2:displayCharacter></ns2:displayCharacter><ns2:description>35</ns2:description><ns2:value>35.0</ns2:value></ns2:annotationElement><ns2:annotationElement position="2610" colour="-11250604"><ns2:displayCharacter></ns2:displayCharacter><ns2:description>36</ns2:description><ns2:value>36.0</ns2:value></ns2:annotationElement><ns2:annotationElement position="2611" colour="-11250604"><ns2:displayCharacter></ns2:displayCharacter><ns2:description>37</ns2:description><ns2:value>37.0</ns2:value></ns2:annotationElement><ns2:annotationElement position="2612" colour="-11250604"><ns2:displayCharacter></ns2:displayCharacter><ns2:description>37</ns2:description><ns2:value>37.0</ns2:value></ns2:annotationElement><ns2:annotationElement position="2613" colour="-11250604"><ns2:displayCharacter></ns2:displayCharacter><ns2:description>37</ns2:description><ns2:value>37.0</ns2:value></ns2:annotationElement><ns2:annotationElement position="2614" colour="-11053225"><ns2:displayCharacter></ns2:displayCharacter><ns2:description>42</ns2:description><ns2:value>42.0</ns2:value></ns2:annotationElement><ns2:annotationElement position="2615" colour="-11711155"><ns2:displayCharacter></ns2:displayCharacter><ns2:description>24</ns2:description><ns2:value>24.0</ns2:value></ns2:annotationElement><ns2:annotationElement position="2616" colour="-11842741"><ns2:displayCharacter></ns2:displayCharacter><ns2:description>21</ns2:description><ns2:value>21.0</ns2:value></ns2:annotationElement><ns2:annotationElement position="2617" colour="-11842741"><ns2:displayCharacter></ns2:displayCharacter><ns2:description>21</ns2:description><ns2:value>21.0</ns2:value></ns2:annotationElement><ns2:annotationElement position="2618" colour="-11842741"><ns2:displayCharacter></ns2:displayCharacter><ns2:description>21</ns2:description><ns2:value>21.0</ns2:value></ns2:annotationElement><ns2:annotationElement position="2619" colour="-11711155"><ns2:displayCharacter></ns2:displayCharacter><ns2:description>24</ns2:description><ns2:value>24.0</ns2:value></ns2:annotationElement><ns2:annotationElement position="2620" colour="-10921639"><ns2:displayCharacter></ns2:displayCharacter><ns2:description>46</ns2:description><ns2:value>46.0</ns2:value></ns2:annotationElement><ns2:annotationElement position="2621" colour="-10921639"><ns2:displayCharacter></ns2:displayCharacter><ns2:description>46</ns2:description><ns2:value>46.0</ns2:value></ns2:annotationElement><ns2:annotationElement position="2622" colour="-10921639"><ns2:displayCharacter></ns2:displayCharacter><ns2:description>46</ns2:description><ns2:value>46.0</ns2:value></ns2:annotationElement><ns2:annotationElement position="2623" colour="-10921639"><ns2:displayCharacter></ns2:displayCharacter><ns2:description>46</ns2:description><ns2:value>46.0</ns2:value></ns2:annotationElement><ns2:annotationElement position="2624" colour="-3815995"><ns2:displayCharacter></ns2:displayCharacter><ns2:description>237</ns2:description><ns2:value>237.0</ns2:value></ns2:annotationElement><ns2:annotationElement position="2625" colour="-3815995"><ns2:displayCharacter></ns2:displayCharacter><ns2:description>237</ns2:description><ns2:value>237.0</ns2:value></ns2:annotationElement><ns2:annotationElement position="2626" colour="-3881788"><ns2:displayCharacter></ns2:displayCharacter><ns2:description>236</ns2:description><ns2:value>236.0</ns2:value></ns2:annotationElement><ns2:annotationElement position="2627" colour="-3815995"><ns2:displayCharacter></ns2:displayCharacter><ns2:description>237</ns2:description><ns2:value>237.0</ns2:value></ns2:annotationElement><ns2:annotationElement position="2628" colour="-3158065"><ns2:displayCharacter></ns2:displayCharacter><ns2:description>255</ns2:description><ns2:value>255.0</ns2:value></ns2:annotationElement><ns2:annotationElement position="2629" colour="-3158065"><ns2:displayCharacter></ns2:displayCharacter><ns2:description>255</ns2:description><ns2:value>255.0</ns2:value></ns2:annotationElement><ns2:annotationElement position="2630" colour="-3158065"><ns2:displayCharacter></ns2:displayCharacter><ns2:description>255</ns2:description><ns2:value>255.0</ns2:value></ns2:annotationElement><ns2:annotationElement position="2631" colour="-3158065"><ns2:displayCharacter></ns2:displayCharacter><ns2:description>255</ns2:description><ns2:value>255.0</ns2:value></ns2:annotationElement><ns2:annotationElement position="2632" colour="-3158065"><ns2:displayCharacter></ns2:displayCharacter><ns2:description>255</ns2:description><ns2:value>255.0</ns2:value></ns2:annotationElement><ns2:annotationElement position="2633" colour="-3158065"><ns2:displayCharacter></ns2:displayCharacter><ns2:description>255</ns2:description><ns2:value>255.0</ns2:value></ns2:annotationElement><ns2:annotationElement position="2634" colour="-3158065"><ns2:displayCharacter></ns2:displayCharacter><ns2:description>255</ns2:description><ns2:value>255.0</ns2:value></ns2:annotationElement><ns2:annotationElement position="2635" colour="-3158065"><ns2:displayCharacter></ns2:displayCharacter><ns2:description>255</ns2:description><ns2:value>255.0</ns2:value></ns2:annotationElement><ns2:annotationElement position="2636" colour="-3158065"><ns2:displayCharacter></ns2:displayCharacter><ns2:description>255</ns2:description><ns2:value>255.0</ns2:value></ns2:annotationElement><ns2:annotationElement position="2637" colour="-3158065"><ns2:displayCharacter></ns2:displayCharacter><ns2:description>255</ns2:description><ns2:value>255.0</ns2:value></ns2:annotationElement><ns2:annotationElement position="2638" colour="-3158065"><ns2:displayCharacter></ns2:displayCharacter><ns2:description>255</ns2:description><ns2:value>255.0</ns2:value></ns2:annotationElement><ns2:annotationElement position="2639" colour="-3223858"><ns2:displayCharacter></ns2:displayCharacter><ns2:description>254</ns2:description><ns2:value>254.0</ns2:value></ns2:annotationElement><ns2:annotationElement position="2640" colour="-3289651"><ns2:displayCharacter></ns2:displayCharacter><ns2:description>252</ns2:description><ns2:value>252.0</ns2:value></ns2:annotationElement><ns2:annotationElement position="2641" colour="-3684409"><ns2:displayCharacter></ns2:displayCharacter><ns2:description>242</ns2:description><ns2:value>242.0</ns2:value></ns2:annotationElement><ns2:annotationElement position="2642" colour="-3223858"><ns2:displayCharacter></ns2:displayCharacter><ns2:description>254</ns2:description><ns2:value>254.0</ns2:value></ns2:annotationElement><ns2:annotationElement position="2643" colour="-3158065"><ns2:displayCharacter></ns2:displayCharacter><ns2:description>255</ns2:description><ns2:value>255.0</ns2:value></ns2:annotationElement><ns2:annotationElement position="2644" colour="-3158065"><ns2:displayCharacter></ns2:displayCharacter><ns2:description>255</ns2:description><ns2:value>255.0</ns2:value></ns2:annotationElement><ns2:annotationElement position="2645" colour="-3158065"><ns2:displayCharacter></ns2:displayCharacter><ns2:description>255</ns2:description><ns2:value>255.0</ns2:value></ns2:annotationElement><ns2:annotationElement position="2646" colour="-3684409"><ns2:displayCharacter></ns2:displayCharacter><ns2:description>241</ns2:description><ns2:value>241.0</ns2:value></ns2:annotationElement><ns2:annotationElement position="2647" colour="-3158065"><ns2:displayCharacter></ns2:displayCharacter><ns2:description>255</ns2:description><ns2:value>255.0</ns2:value></ns2:annotationElement><ns2:annotationElement position="2648" colour="-8224126"><ns2:displayCharacter></ns2:displayCharacter><ns2:description>118</ns2:description><ns2:value>118.0</ns2:value></ns2:annotationElement><ns2:annotationElement position="2649" colour="-3552823"><ns2:displayCharacter></ns2:displayCharacter><ns2:description>244</ns2:description><ns2:value>244.0</ns2:value></ns2:annotationElement><ns2:annotationElement position="2650" colour="-3158065"><ns2:displayCharacter></ns2:displayCharacter><ns2:description>255</ns2:description><ns2:value>255.0</ns2:value></ns2:annotationElement><ns2:annotationElement position="2651" colour="-3158065"><ns2:displayCharacter></ns2:displayCharacter><ns2:description>255</ns2:description><ns2:value>255.0</ns2:value></ns2:annotationElement><ns2:annotationElement position="2652" colour="-3158065"><ns2:displayCharacter></ns2:displayCharacter><ns2:description>255</ns2:description><ns2:value>255.0</ns2:value></ns2:annotationElement><ns2:annotationElement position="2653" colour="-3158065"><ns2:displayCharacter></ns2:displayCharacter><ns2:description>255</ns2:description><ns2:value>255.0</ns2:value></ns2:annotationElement><ns2:annotationElement position="2654" colour="-3158065"><ns2:displayCharacter></ns2:displayCharacter><ns2:description>255</ns2:description><ns2:value>255.0</ns2:value></ns2:annotationElement><ns2:annotationElement position="2655" colour="-4013374"><ns2:displayCharacter></ns2:displayCharacter><ns2:description>232</ns2:description><ns2:value>232.0</ns2:value></ns2:annotationElement><ns2:annotationElement position="2656" colour="-3158065"><ns2:displayCharacter></ns2:displayCharacter><ns2:description>255</ns2:description><ns2:value>255.0</ns2:value></ns2:annotationElement><ns2:annotationElement position="2657" colour="-3158065"><ns2:displayCharacter></ns2:displayCharacter><ns2:description>255</ns2:description><ns2:value>255.0</ns2:value></ns2:annotationElement><ns2:annotationElement position="2658" colour="-3158065"><ns2:displayCharacter></ns2:displayCharacter><ns2:description>255</ns2:description><ns2:value>255.0</ns2:value></ns2:annotationElement><ns2:annotationElement position="2659" colour="-3750202"><ns2:displayCharacter></ns2:displayCharacter><ns2:description>240</ns2:description><ns2:value>240.0</ns2:value></ns2:annotationElement><ns2:annotationElement position="2660" colour="-3158065"><ns2:displayCharacter></ns2:displayCharacter><ns2:description>255</ns2:description><ns2:value>255.0</ns2:value></ns2:annotationElement><ns2:annotationElement position="2661" colour="-5000269"><ns2:displayCharacter></ns2:displayCharacter><ns2:description>205</ns2:description><ns2:value>205.0</ns2:value></ns2:annotationElement><ns2:annotationElement position="2662" colour="-3158065"><ns2:displayCharacter></ns2:displayCharacter><ns2:description>255</ns2:description><ns2:value>255.0</ns2:value></ns2:annotationElement><ns2:annotationElement position="2663" colour="-3158065"><ns2:displayCharacter></ns2:displayCharacter><ns2:description>255</ns2:description><ns2:value>255.0</ns2:value></ns2:annotationElement><ns2:annotationElement position="2664" colour="-3158065"><ns2:displayCharacter></ns2:displayCharacter><ns2:description>255</ns2:description><ns2:value>255.0</ns2:value></ns2:annotationElement><ns2:annotationElement position="2665" colour="-3158065"><ns2:displayCharacter></ns2:displayCharacter><ns2:description>255</ns2:description><ns2:value>255.0</ns2:value></ns2:annotationElement><ns2:annotationElement position="2666" colour="-12434878"><ns2:displayCharacter></ns2:displayCharacter><ns2:description>5</ns2:description><ns2:value>5.0</ns2:value></ns2:annotationElement><ns2:annotationElement position="2667" colour="-12434878"><ns2:displayCharacter></ns2:displayCharacter><ns2:description>5</ns2:description><ns2:value>5.0</ns2:value></ns2:annotationElement><ns2:annotationElement position="2668" colour="-12434878"><ns2:displayCharacter></ns2:displayCharacter><ns2:description>5</ns2:description><ns2:value>5.0</ns2:value></ns2:annotationElement><ns2:annotationElement position="2669" colour="-3355444"><ns2:displayCharacter></ns2:displayCharacter><ns2:description>250</ns2:description><ns2:value>250.0</ns2:value></ns2:annotationElement><ns2:annotationElement position="2670" colour="-3355444"><ns2:displayCharacter></ns2:displayCharacter><ns2:description>250</ns2:description><ns2:value>250.0</ns2:value></ns2:annotationElement><ns2:annotationElement position="2671" colour="-3487030"><ns2:displayCharacter></ns2:displayCharacter><ns2:description>246</ns2:description><ns2:value>246.0</ns2:value></ns2:annotationElement><ns2:annotationElement position="2672" colour="-3158065"><ns2:displayCharacter></ns2:displayCharacter><ns2:description>255</ns2:description><ns2:value>255.0</ns2:value></ns2:annotationElement><ns2:annotationElement position="2673" colour="-10066330"><ns2:displayCharacter></ns2:displayCharacter><ns2:description>68</ns2:description><ns2:value>68.0</ns2:value></ns2:annotationElement><ns2:annotationElement position="2674" colour="-9605779"><ns2:displayCharacter></ns2:displayCharacter><ns2:description>81</ns2:description><ns2:value>81.0</ns2:value></ns2:annotationElement><ns2:annotationElement position="2675" colour="-3158065"><ns2:displayCharacter></ns2:displayCharacter><ns2:description>255</ns2:description><ns2:value>255.0</ns2:value></ns2:annotationElement><ns2:annotationElement position="2676" colour="-3223858"><ns2:displayCharacter></ns2:displayCharacter><ns2:description>254</ns2:description><ns2:value>254.0</ns2:value></ns2:annotationElement><ns2:annotationElement position="2677" colour="-3289651"><ns2:displayCharacter></ns2:displayCharacter><ns2:description>252</ns2:description><ns2:value>252.0</ns2:value></ns2:annotationElement><ns2:annotationElement position="2678" colour="-3158065"><ns2:displayCharacter></ns2:displayCharacter><ns2:description>255</ns2:description><ns2:value>255.0</ns2:value></ns2:annotationElement><ns2:annotationElement position="2679" colour="-3158065"><ns2:displayCharacter></ns2:displayCharacter><ns2:description>255</ns2:description><ns2:value>255.0</ns2:value></ns2:annotationElement><ns2:annotationElement position="2680" colour="-3158065"><ns2:displayCharacter></ns2:displayCharacter><ns2:description>255</ns2:description><ns2:value>255.0</ns2:value></ns2:annotationElement><ns2:annotationElement position="2681" colour="-3158065"><ns2:displayCharacter></ns2:displayCharacter><ns2:description>255</ns2:description><ns2:value>255.0</ns2:value></ns2:annotationElement><ns2:annotationElement position="2682" colour="-3158065"><ns2:displayCharacter></ns2:displayCharacter><ns2:description>255</ns2:description><ns2:value>255.0</ns2:value></ns2:annotationElement><ns2:annotationElement position="2683" colour="-3158065"><ns2:displayCharacter></ns2:displayCharacter><ns2:description>255</ns2:description><ns2:value>255.0</ns2:value></ns2:annotationElement><ns2:annotationElement position="2684" colour="-3158065"><ns2:displayCharacter></ns2:displayCharacter><ns2:description>255</ns2:description><ns2:value>255.0</ns2:value></ns2:annotationElement><ns2:annotationElement position="2685" colour="-12434878"><ns2:displayCharacter></ns2:displayCharacter><ns2:description>5</ns2:description><ns2:value>5.0</ns2:value></ns2:annotationElement><ns2:annotationElement position="2686" colour="-12434878"><ns2:displayCharacter></ns2:displayCharacter><ns2:description>5</ns2:description><ns2:value>5.0</ns2:value></ns2:annotationElement><ns2:annotationElement position="2687" colour="-12434878"><ns2:displayCharacter></ns2:displayCharacter><ns2:description>5</ns2:description><ns2:value>5.0</ns2:value></ns2:annotationElement><ns2:annotationElement position="2688" colour="-12434878"><ns2:displayCharacter></ns2:displayCharacter><ns2:description>5</ns2:description><ns2:value>5.0</ns2:value></ns2:annotationElement><ns2:annotationElement position="2689" colour="-12434878"><ns2:displayCharacter></ns2:displayCharacter><ns2:description>5</ns2:description><ns2:value>5.0</ns2:value></ns2:annotationElement><ns2:annotationElement position="2690" colour="-12434878"><ns2:displayCharacter></ns2:displayCharacter><ns2:description>5</ns2:description><ns2:value>5.0</ns2:value></ns2:annotationElement><ns2:annotationElement position="2691" colour="-3158065"><ns2:displayCharacter></ns2:displayCharacter><ns2:description>255</ns2:description><ns2:value>255.0</ns2:value></ns2:annotationElement><ns2:annotationElement position="2692" colour="-3223858"><ns2:displayCharacter></ns2:displayCharacter><ns2:description>254</ns2:description><ns2:value>254.0</ns2:value></ns2:annotationElement><ns2:annotationElement position="2693" colour="-3223858"><ns2:displayCharacter></ns2:displayCharacter><ns2:description>254</ns2:description><ns2:value>254.0</ns2:value></ns2:annotationElement><ns2:annotationElement position="2694" colour="-3158065"><ns2:displayCharacter></ns2:displayCharacter><ns2:description>255</ns2:description><ns2:value>255.0</ns2:value></ns2:annotationElement><ns2:annotationElement position="2695" colour="-3158065"><ns2:displayCharacter></ns2:displayCharacter><ns2:description>255</ns2:description><ns2:value>255.0</ns2:value></ns2:annotationElement><ns2:annotationElement position="2696" colour="-3223858"><ns2:displayCharacter></ns2:displayCharacter><ns2:description>254</ns2:description><ns2:value>254.0</ns2:value></ns2:annotationElement><ns2:annotationElement position="2697" colour="-3223858"><ns2:displayCharacter></ns2:displayCharacter><ns2:description>254</ns2:description><ns2:value>254.0</ns2:value></ns2:annotationElement><ns2:annotationElement position="2698" colour="-3223858"><ns2:displayCharacter></ns2:displayCharacter><ns2:description>254</ns2:description><ns2:value>254.0</ns2:value></ns2:annotationElement><ns2:annotationElement position="2699" colour="-3223858"><ns2:displayCharacter></ns2:displayCharacter><ns2:description>254</ns2:description><ns2:value>254.0</ns2:value></ns2:annotationElement><ns2:annotationElement position="2700" colour="-3223858"><ns2:displayCharacter></ns2:displayCharacter><ns2:description>254</ns2:description><ns2:value>254.0</ns2:value></ns2:annotationElement><ns2:annotationElement position="2701" colour="-3223858"><ns2:displayCharacter></ns2:displayCharacter><ns2:description>254</ns2:description><ns2:value>254.0</ns2:value></ns2:annotationElement><ns2:annotationElement position="2702" colour="-3223858"><ns2:displayCharacter></ns2:displayCharacter><ns2:description>254</ns2:description><ns2:value>254.0</ns2:value></ns2:annotationElement><ns2:annotationElement position="2703" colour="-3223858"><ns2:displayCharacter></ns2:displayCharacter><ns2:description>254</ns2:description><ns2:value>254.0</ns2:value></ns2:annotationElement><ns2:annotationElement position="2704" colour="-3223858"><ns2:displayCharacter></ns2:displayCharacter><ns2:description>253</ns2:description><ns2:value>253.0</ns2:value></ns2:annotationElement><ns2:annotationElement position="2705" colour="-3223858"><ns2:displayCharacter></ns2:displayCharacter><ns2:description>253</ns2:description><ns2:value>253.0</ns2:value></ns2:annotationElement><ns2:annotationElement position="2706" colour="-3223858"><ns2:displayCharacter></ns2:displayCharacter><ns2:description>253</ns2:description><ns2:value>253.0</ns2:value></ns2:annotationElement><ns2:annotationElement position="2707" colour="-3223858"><ns2:displayCharacter></ns2:displayCharacter><ns2:description>253</ns2:description><ns2:value>253.0</ns2:value></ns2:annotationElement><ns2:annotationElement position="2708" colour="-3223858"><ns2:displayCharacter></ns2:displayCharacter><ns2:description>253</ns2:description><ns2:value>253.0</ns2:value></ns2:annotationElement><ns2:annotationElement position="2709" colour="-3223858"><ns2:displayCharacter></ns2:displayCharacter><ns2:description>253</ns2:description><ns2:value>253.0</ns2:value></ns2:annotationElement><ns2:annotationElement position="2710" colour="-3223858"><ns2:displayCharacter></ns2:displayCharacter><ns2:description>253</ns2:description><ns2:value>253.0</ns2:value></ns2:annotationElement><ns2:annotationElement position="2711" colour="-3223858"><ns2:displayCharacter></ns2:displayCharacter><ns2:description>253</ns2:description><ns2:value>253.0</ns2:value></ns2:annotationElement><ns2:annotationElement position="2712" colour="-3289651"><ns2:displayCharacter></ns2:displayCharacter><ns2:description>252</ns2:description><ns2:value>252.0</ns2:value></ns2:annotationElement><ns2:annotationElement position="2713" colour="-3223858"><ns2:displayCharacter></ns2:displayCharacter><ns2:description>253</ns2:description><ns2:value>253.0</ns2:value></ns2:annotationElement><ns2:annotationElement position="2714" colour="-3223858"><ns2:displayCharacter></ns2:displayCharacter><ns2:description>253</ns2:description><ns2:value>253.0</ns2:value></ns2:annotationElement><ns2:annotationElement position="2715" colour="-3289651"><ns2:displayCharacter></ns2:displayCharacter><ns2:description>252</ns2:description><ns2:value>252.0</ns2:value></ns2:annotationElement><ns2:annotationElement position="2716" colour="-3421237"><ns2:displayCharacter></ns2:displayCharacter><ns2:description>249</ns2:description><ns2:value>249.0</ns2:value></ns2:annotationElement><ns2:annotationElement position="2717" colour="-3421237"><ns2:displayCharacter></ns2:displayCharacter><ns2:description>248</ns2:description><ns2:value>248.0</ns2:value></ns2:annotationElement><ns2:annotationElement position="2718" colour="-3487030"><ns2:displayCharacter></ns2:displayCharacter><ns2:description>247</ns2:description><ns2:value>247.0</ns2:value></ns2:annotationElement><ns2:annotationElement position="2719" colour="-3552823"><ns2:displayCharacter></ns2:displayCharacter><ns2:description>245</ns2:description><ns2:value>245.0</ns2:value></ns2:annotationElement><ns2:annotationElement position="2720" colour="-3618616"><ns2:displayCharacter></ns2:displayCharacter><ns2:description>243</ns2:description><ns2:value>243.0</ns2:value></ns2:annotationElement><ns2:annotationElement position="2721" colour="-3618616"><ns2:displayCharacter></ns2:displayCharacter><ns2:description>243</ns2:description><ns2:value>243.0</ns2:value></ns2:annotationElement><ns2:annotationElement position="2722" colour="-3815995"><ns2:displayCharacter></ns2:displayCharacter><ns2:description>237</ns2:description><ns2:value>237.0</ns2:value></ns2:annotationElement><ns2:annotationElement position="2723" colour="-3815995"><ns2:displayCharacter></ns2:displayCharacter><ns2:description>237</ns2:description><ns2:value>237.0</ns2:value></ns2:annotationElement><ns2:annotationElement position="2724" colour="-3684409"><ns2:displayCharacter></ns2:displayCharacter><ns2:description>242</ns2:description><ns2:value>242.0</ns2:value></ns2:annotationElement><ns2:annotationElement position="2725" colour="-3684409"><ns2:displayCharacter></ns2:displayCharacter><ns2:description>242</ns2:description><ns2:value>242.0</ns2:value></ns2:annotationElement><ns2:annotationElement position="2726" colour="-3684409"><ns2:displayCharacter></ns2:displayCharacter><ns2:description>242</ns2:description><ns2:value>242.0</ns2:value></ns2:annotationElement><ns2:annotationElement position="2727" colour="-3684409"><ns2:displayCharacter></ns2:displayCharacter><ns2:description>242</ns2:description><ns2:value>242.0</ns2:value></ns2:annotationElement><ns2:annotationElement position="2728" colour="-3684409"><ns2:displayCharacter></ns2:displayCharacter><ns2:description>242</ns2:description><ns2:value>242.0</ns2:value></ns2:annotationElement><ns2:annotationElement position="2729" colour="-3684409"><ns2:displayCharacter></ns2:displayCharacter><ns2:description>242</ns2:description><ns2:value>242.0</ns2:value></ns2:annotationElement><ns2:annotationElement position="2730" colour="-3684409"><ns2:displayCharacter></ns2:displayCharacter><ns2:description>241</ns2:description><ns2:value>241.0</ns2:value></ns2:annotationElement><ns2:annotationElement position="2731" colour="-3684409"><ns2:displayCharacter></ns2:displayCharacter><ns2:description>242</ns2:description><ns2:value>242.0</ns2:value></ns2:annotationElement><ns2:annotationElement position="2732" colour="-3684409"><ns2:displayCharacter></ns2:displayCharacter><ns2:description>242</ns2:description><ns2:value>242.0</ns2:value></ns2:annotationElement><ns2:annotationElement position="2733" colour="-3881788"><ns2:displayCharacter></ns2:displayCharacter><ns2:description>236</ns2:description><ns2:value>236.0</ns2:value></ns2:annotationElement><ns2:annotationElement position="2734" colour="-3947581"><ns2:displayCharacter></ns2:displayCharacter><ns2:description>234</ns2:description><ns2:value>234.0</ns2:value></ns2:annotationElement><ns2:annotationElement position="2735" colour="-3881788"><ns2:displayCharacter></ns2:displayCharacter><ns2:description>236</ns2:description><ns2:value>236.0</ns2:value></ns2:annotationElement><ns2:annotationElement position="2736" colour="-3684409"><ns2:displayCharacter></ns2:displayCharacter><ns2:description>242</ns2:description><ns2:value>242.0</ns2:value></ns2:annotationElement><ns2:annotationElement position="2737" colour="-3684409"><ns2:displayCharacter></ns2:displayCharacter><ns2:description>242</ns2:description><ns2:value>242.0</ns2:value></ns2:annotationElement><ns2:annotationElement position="2738" colour="-3684409"><ns2:displayCharacter></ns2:displayCharacter><ns2:description>242</ns2:description><ns2:value>242.0</ns2:value></ns2:annotationElement><ns2:annotationElement position="2739" colour="-3684409"><ns2:displayCharacter></ns2:displayCharacter><ns2:description>242</ns2:description><ns2:value>242.0</ns2:value></ns2:annotationElement><ns2:annotationElement position="2740" colour="-3881788"><ns2:displayCharacter></ns2:displayCharacter><ns2:description>236</ns2:description><ns2:value>236.0</ns2:value></ns2:annotationElement><ns2:annotationElement position="2741" colour="-3881788"><ns2:displayCharacter></ns2:displayCharacter><ns2:description>236</ns2:description><ns2:value>236.0</ns2:value></ns2:annotationElement><ns2:annotationElement position="2742" colour="-3881788"><ns2:displayCharacter></ns2:displayCharacter><ns2:description>236</ns2:description><ns2:value>236.0</ns2:value></ns2:annotationElement><ns2:annotationElement position="2743" colour="-3881788"><ns2:displayCharacter></ns2:displayCharacter><ns2:description>235</ns2:description><ns2:value>235.0</ns2:value></ns2:annotationElement><ns2:annotationElement position="2744" colour="-3881788"><ns2:displayCharacter></ns2:displayCharacter><ns2:description>235</ns2:description><ns2:value>235.0</ns2:value></ns2:annotationElement><ns2:annotationElement position="2745" colour="-3947581"><ns2:displayCharacter></ns2:displayCharacter><ns2:description>234</ns2:description><ns2:value>234.0</ns2:value></ns2:annotationElement><ns2:annotationElement position="2746" colour="-3750202"><ns2:displayCharacter></ns2:displayCharacter><ns2:description>239</ns2:description><ns2:value>239.0</ns2:value></ns2:annotationElement><ns2:annotationElement position="2747" colour="-3947581"><ns2:displayCharacter></ns2:displayCharacter><ns2:description>234</ns2:description><ns2:value>234.0</ns2:value></ns2:annotationElement><ns2:annotationElement position="2748" colour="-3947581"><ns2:displayCharacter></ns2:displayCharacter><ns2:description>234</ns2:description><ns2:value>234.0</ns2:value></ns2:annotationElement><ns2:annotationElement position="2749" colour="-4013374"><ns2:displayCharacter></ns2:displayCharacter><ns2:description>232</ns2:description><ns2:value>232.0</ns2:value></ns2:annotationElement><ns2:annotationElement position="2750" colour="-4013374"><ns2:displayCharacter></ns2:displayCharacter><ns2:description>232</ns2:description><ns2:value>232.0</ns2:value></ns2:annotationElement><ns2:annotationElement position="2751" colour="-4079167"><ns2:displayCharacter></ns2:displayCharacter><ns2:description>231</ns2:description><ns2:value>231.0</ns2:value></ns2:annotationElement><ns2:annotationElement position="2752" colour="-4079167"><ns2:displayCharacter></ns2:displayCharacter><ns2:description>231</ns2:description><ns2:value>231.0</ns2:value></ns2:annotationElement><ns2:annotationElement position="2753" colour="-4079167"><ns2:displayCharacter></ns2:displayCharacter><ns2:description>231</ns2:description><ns2:value>231.0</ns2:value></ns2:annotationElement><ns2:annotationElement position="2754" colour="-4079167"><ns2:displayCharacter></ns2:displayCharacter><ns2:description>231</ns2:description><ns2:value>231.0</ns2:value></ns2:annotationElement><ns2:annotationElement position="2755" colour="-4079167"><ns2:displayCharacter></ns2:displayCharacter><ns2:description>231</ns2:description><ns2:value>231.0</ns2:value></ns2:annotationElement><ns2:annotationElement position="2756" colour="-4079167"><ns2:displayCharacter></ns2:displayCharacter><ns2:description>231</ns2:description><ns2:value>231.0</ns2:value></ns2:annotationElement><ns2:annotationElement position="2757" colour="-4079167"><ns2:displayCharacter></ns2:displayCharacter><ns2:description>231</ns2:description><ns2:value>231.0</ns2:value></ns2:annotationElement><ns2:annotationElement position="2758" colour="-4079167"><ns2:displayCharacter></ns2:displayCharacter><ns2:description>231</ns2:description><ns2:value>231.0</ns2:value></ns2:annotationElement><ns2:annotationElement position="2759" colour="-4144960"><ns2:displayCharacter></ns2:displayCharacter><ns2:description>228</ns2:description><ns2:value>228.0</ns2:value></ns2:annotationElement><ns2:annotationElement position="2760" colour="-4144960"><ns2:displayCharacter></ns2:displayCharacter><ns2:description>228</ns2:description><ns2:value>228.0</ns2:value></ns2:annotationElement><ns2:annotationElement position="2761" colour="-4144960"><ns2:displayCharacter></ns2:displayCharacter><ns2:description>228</ns2:description><ns2:value>228.0</ns2:value></ns2:annotationElement><ns2:annotationElement position="2762" colour="-4144960"><ns2:displayCharacter></ns2:displayCharacter><ns2:description>228</ns2:description><ns2:value>228.0</ns2:value></ns2:annotationElement><ns2:annotationElement position="2763" colour="-4144960"><ns2:displayCharacter></ns2:displayCharacter><ns2:description>228</ns2:description><ns2:value>228.0</ns2:value></ns2:annotationElement><ns2:annotationElement position="2764" colour="-4144960"><ns2:displayCharacter></ns2:displayCharacter><ns2:description>228</ns2:description><ns2:value>228.0</ns2:value></ns2:annotationElement><ns2:annotationElement position="2765" colour="-4144960"><ns2:displayCharacter></ns2:displayCharacter><ns2:description>228</ns2:description><ns2:value>228.0</ns2:value></ns2:annotationElement><ns2:annotationElement position="2766" colour="-4144960"><ns2:displayCharacter></ns2:displayCharacter><ns2:description>228</ns2:description><ns2:value>228.0</ns2:value></ns2:annotationElement><ns2:annotationElement position="2767" colour="-4144960"><ns2:displayCharacter></ns2:displayCharacter><ns2:description>228</ns2:description><ns2:value>228.0</ns2:value></ns2:annotationElement><ns2:annotationElement position="2768" colour="-4144960"><ns2:displayCharacter></ns2:displayCharacter><ns2:description>228</ns2:description><ns2:value>228.0</ns2:value></ns2:annotationElement><ns2:annotationElement position="2769" colour="-4144960"><ns2:displayCharacter></ns2:displayCharacter><ns2:description>228</ns2:description><ns2:value>228.0</ns2:value></ns2:annotationElement><ns2:annotationElement position="2770" colour="-4144960"><ns2:displayCharacter></ns2:displayCharacter><ns2:description>228</ns2:description><ns2:value>228.0</ns2:value></ns2:annotationElement><ns2:annotationElement position="2771" colour="-4144960"><ns2:displayCharacter></ns2:displayCharacter><ns2:description>228</ns2:description><ns2:value>228.0</ns2:value></ns2:annotationElement><ns2:annotationElement position="2772" colour="-4144960"><ns2:displayCharacter></ns2:displayCharacter><ns2:description>228</ns2:description><ns2:value>228.0</ns2:value></ns2:annotationElement><ns2:annotationElement position="2773" colour="-4144960"><ns2:displayCharacter></ns2:displayCharacter><ns2:description>228</ns2:description><ns2:value>228.0</ns2:value></ns2:annotationElement><ns2:annotationElement position="2774" colour="-4144960"><ns2:displayCharacter></ns2:displayCharacter><ns2:description>228</ns2:description><ns2:value>228.0</ns2:value></ns2:annotationElement><ns2:annotationElement position="2775" colour="-4144960"><ns2:displayCharacter></ns2:displayCharacter><ns2:description>228</ns2:description><ns2:value>228.0</ns2:value></ns2:annotationElement><ns2:annotationElement position="2776" colour="-4144960"><ns2:displayCharacter></ns2:displayCharacter><ns2:description>228</ns2:description><ns2:value>228.0</ns2:value></ns2:annotationElement><ns2:annotationElement position="2777" colour="-4144960"><ns2:displayCharacter></ns2:displayCharacter><ns2:description>228</ns2:description><ns2:value>228.0</ns2:value></ns2:annotationElement><ns2:annotationElement position="2778" colour="-4144960"><ns2:displayCharacter></ns2:displayCharacter><ns2:description>228</ns2:description><ns2:value>228.0</ns2:value></ns2:annotationElement><ns2:annotationElement position="2779" colour="-4276546"><ns2:displayCharacter></ns2:displayCharacter><ns2:description>226</ns2:description><ns2:value>226.0</ns2:value></ns2:annotationElement><ns2:annotationElement position="2780" colour="-4276546"><ns2:displayCharacter></ns2:displayCharacter><ns2:description>225</ns2:description><ns2:value>225.0</ns2:value></ns2:annotationElement><ns2:annotationElement position="2781" colour="-4539718"><ns2:displayCharacter></ns2:displayCharacter><ns2:description>218</ns2:description><ns2:value>218.0</ns2:value></ns2:annotationElement><ns2:annotationElement position="2782" colour="-5329234"><ns2:displayCharacter></ns2:displayCharacter><ns2:description>197</ns2:description><ns2:value>197.0</ns2:value></ns2:annotationElement><ns2:annotationElement position="2783" colour="-11053225"><ns2:displayCharacter></ns2:displayCharacter><ns2:description>42</ns2:description><ns2:value>42.0</ns2:value></ns2:annotationElement><ns2:annotationElement position="2784" colour="-11711155"><ns2:displayCharacter></ns2:displayCharacter><ns2:description>24</ns2:description><ns2:value>24.0</ns2:value></ns2:annotationElement><ns2:annotationElement position="2785" colour="-11711155"><ns2:displayCharacter></ns2:displayCharacter><ns2:description>24</ns2:description><ns2:value>24.0</ns2:value></ns2:annotationElement><ns2:annotationElement position="2786" colour="-11908534"><ns2:displayCharacter></ns2:displayCharacter><ns2:description>19</ns2:description><ns2:value>19.0</ns2:value></ns2:annotationElement><ns2:annotationElement position="2787" colour="-11908534"><ns2:displayCharacter></ns2:displayCharacter><ns2:description>19</ns2:description><ns2:value>19.0</ns2:value></ns2:annotationElement><ns2:annotationElement position="2788" colour="-11908534"><ns2:displayCharacter></ns2:displayCharacter><ns2:description>19</ns2:description><ns2:value>19.0</ns2:value></ns2:annotationElement><ns2:annotationElement position="2789" colour="-11908534"><ns2:displayCharacter></ns2:displayCharacter><ns2:description>19</ns2:description><ns2:value>19.0</ns2:value></ns2:annotationElement><ns2:annotationElement position="2790" colour="-11908534"><ns2:displayCharacter></ns2:displayCharacter><ns2:description>19</ns2:description><ns2:value>19.0</ns2:value></ns2:annotationElement><ns2:annotationElement position="2791" colour="-11908534"><ns2:displayCharacter></ns2:displayCharacter><ns2:description>19</ns2:description><ns2:value>19.0</ns2:value></ns2:annotationElement><ns2:annotationElement position="2792" colour="-4737097"><ns2:displayCharacter></ns2:displayCharacter><ns2:description>213</ns2:description><ns2:value>213.0</ns2:value></ns2:annotationElement><ns2:annotationElement position="2793" colour="-4144960"><ns2:displayCharacter></ns2:displayCharacter><ns2:description>228</ns2:description><ns2:value>228.0</ns2:value></ns2:annotationElement><ns2:annotationElement position="2794" colour="-4144960"><ns2:displayCharacter></ns2:displayCharacter><ns2:description>228</ns2:description><ns2:value>228.0</ns2:value></ns2:annotationElement><ns2:annotationElement position="2795" colour="-4144960"><ns2:displayCharacter></ns2:displayCharacter><ns2:description>228</ns2:description><ns2:value>228.0</ns2:value></ns2:annotationElement><ns2:annotationElement position="2796" colour="-4144960"><ns2:displayCharacter></ns2:displayCharacter><ns2:description>228</ns2:description><ns2:value>228.0</ns2:value></ns2:annotationElement><ns2:annotationElement position="2797" colour="-4144960"><ns2:displayCharacter></ns2:displayCharacter><ns2:description>228</ns2:description><ns2:value>228.0</ns2:value></ns2:annotationElement><ns2:annotationElement position="2798" colour="-4144960"><ns2:displayCharacter></ns2:displayCharacter><ns2:description>228</ns2:description><ns2:value>228.0</ns2:value></ns2:annotationElement><ns2:annotationElement position="2799" colour="-4144960"><ns2:displayCharacter></ns2:displayCharacter><ns2:description>228</ns2:description><ns2:value>228.0</ns2:value></ns2:annotationElement><ns2:annotationElement position="2800" colour="-4144960"><ns2:displayCharacter></ns2:displayCharacter><ns2:description>228</ns2:description><ns2:value>228.0</ns2:value></ns2:annotationElement><ns2:annotationElement position="2801" colour="-4144960"><ns2:displayCharacter></ns2:displayCharacter><ns2:description>228</ns2:description><ns2:value>228.0</ns2:value></ns2:annotationElement><ns2:annotationElement position="2802" colour="-4144960"><ns2:displayCharacter></ns2:displayCharacter><ns2:description>228</ns2:description><ns2:value>228.0</ns2:value></ns2:annotationElement><ns2:annotationElement position="2803" colour="-4144960"><ns2:displayCharacter></ns2:displayCharacter><ns2:description>228</ns2:description><ns2:value>228.0</ns2:value></ns2:annotationElement><ns2:annotationElement position="2804" colour="-4144960"><ns2:displayCharacter></ns2:displayCharacter><ns2:description>228</ns2:description><ns2:value>228.0</ns2:value></ns2:annotationElement><ns2:annotationElement position="2805" colour="-4144960"><ns2:displayCharacter></ns2:displayCharacter><ns2:description>228</ns2:description><ns2:value>228.0</ns2:value></ns2:annotationElement><ns2:annotationElement position="2806" colour="-4144960"><ns2:displayCharacter></ns2:displayCharacter><ns2:description>228</ns2:description><ns2:value>228.0</ns2:value></ns2:annotationElement><ns2:annotationElement position="2807" colour="-4144960"><ns2:displayCharacter></ns2:displayCharacter><ns2:description>228</ns2:description><ns2:value>228.0</ns2:value></ns2:annotationElement><ns2:annotationElement position="2808" colour="-4144960"><ns2:displayCharacter></ns2:displayCharacter><ns2:description>228</ns2:description><ns2:value>228.0</ns2:value></ns2:annotationElement><ns2:annotationElement position="2809" colour="-4144960"><ns2:displayCharacter></ns2:displayCharacter><ns2:description>228</ns2:description><ns2:value>228.0</ns2:value></ns2:annotationElement><ns2:annotationElement position="2810" colour="-4144960"><ns2:displayCharacter></ns2:displayCharacter><ns2:description>228</ns2:description><ns2:value>228.0</ns2:value></ns2:annotationElement><ns2:annotationElement position="2811" colour="-4144960"><ns2:displayCharacter></ns2:displayCharacter><ns2:description>228</ns2:description><ns2:value>228.0</ns2:value></ns2:annotationElement><ns2:annotationElement position="2812" colour="-4144960"><ns2:displayCharacter></ns2:displayCharacter><ns2:description>228</ns2:description><ns2:value>228.0</ns2:value></ns2:annotationElement><ns2:annotationElement position="2813" colour="-4144960"><ns2:displayCharacter></ns2:displayCharacter><ns2:description>228</ns2:description><ns2:value>228.0</ns2:value></ns2:annotationElement><ns2:annotationElement position="2814" colour="-4144960"><ns2:displayCharacter></ns2:displayCharacter><ns2:description>228</ns2:description><ns2:value>228.0</ns2:value></ns2:annotationElement><ns2:annotationElement position="2815" colour="-4144960"><ns2:displayCharacter></ns2:displayCharacter><ns2:description>228</ns2:description><ns2:value>228.0</ns2:value></ns2:annotationElement><ns2:annotationElement position="2816" colour="-4144960"><ns2:displayCharacter></ns2:displayCharacter><ns2:description>228</ns2:description><ns2:value>228.0</ns2:value></ns2:annotationElement><ns2:annotationElement position="2817" colour="-4144960"><ns2:displayCharacter></ns2:displayCharacter><ns2:description>228</ns2:description><ns2:value>228.0</ns2:value></ns2:annotationElement><ns2:annotationElement position="2818" colour="-4144960"><ns2:displayCharacter></ns2:displayCharacter><ns2:description>228</ns2:description><ns2:value>228.0</ns2:value></ns2:annotationElement><ns2:annotationElement position="2819" colour="-4144960"><ns2:displayCharacter></ns2:displayCharacter><ns2:description>228</ns2:description><ns2:value>228.0</ns2:value></ns2:annotationElement><ns2:annotationElement position="2820" colour="-4144960"><ns2:displayCharacter></ns2:displayCharacter><ns2:description>228</ns2:description><ns2:value>228.0</ns2:value></ns2:annotationElement><ns2:annotationElement position="2821" colour="-4144960"><ns2:displayCharacter></ns2:displayCharacter><ns2:description>228</ns2:description><ns2:value>228.0</ns2:value></ns2:annotationElement><ns2:annotationElement position="2822" colour="-4144960"><ns2:displayCharacter></ns2:displayCharacter><ns2:description>228</ns2:description><ns2:value>228.0</ns2:value></ns2:annotationElement><ns2:annotationElement position="2823" colour="-4144960"><ns2:displayCharacter></ns2:displayCharacter><ns2:description>228</ns2:description><ns2:value>228.0</ns2:value></ns2:annotationElement><ns2:annotationElement position="2824" colour="-4144960"><ns2:displayCharacter></ns2:displayCharacter><ns2:description>228</ns2:description><ns2:value>228.0</ns2:value></ns2:annotationElement><ns2:annotationElement position="2825" colour="-4144960"><ns2:displayCharacter></ns2:displayCharacter><ns2:description>228</ns2:description><ns2:value>228.0</ns2:value></ns2:annotationElement><ns2:annotationElement position="2826" colour="-4144960"><ns2:displayCharacter></ns2:displayCharacter><ns2:description>228</ns2:description><ns2:value>228.0</ns2:value></ns2:annotationElement><ns2:annotationElement position="2827" colour="-4144960"><ns2:displayCharacter></ns2:displayCharacter><ns2:description>228</ns2:description><ns2:value>228.0</ns2:value></ns2:annotationElement><ns2:annotationElement position="2828" colour="-4144960"><ns2:displayCharacter></ns2:displayCharacter><ns2:description>228</ns2:description><ns2:value>228.0</ns2:value></ns2:annotationElement><ns2:annotationElement position="2829" colour="-4144960"><ns2:displayCharacter></ns2:displayCharacter><ns2:description>228</ns2:description><ns2:value>228.0</ns2:value></ns2:annotationElement><ns2:annotationElement position="2830" colour="-4144960"><ns2:displayCharacter></ns2:displayCharacter><ns2:description>228</ns2:description><ns2:value>228.0</ns2:value></ns2:annotationElement><ns2:annotationElement position="2831" colour="-12434878"><ns2:displayCharacter></ns2:displayCharacter><ns2:description>5</ns2:description><ns2:value>5.0</ns2:value></ns2:annotationElement><ns2:annotationElement position="2832" colour="-12434878"><ns2:displayCharacter></ns2:displayCharacter><ns2:description>5</ns2:description><ns2:value>5.0</ns2:value></ns2:annotationElement><ns2:annotationElement position="2833" colour="-12434878"><ns2:displayCharacter></ns2:displayCharacter><ns2:description>5</ns2:description><ns2:value>5.0</ns2:value></ns2:annotationElement><ns2:annotationElement position="2834" colour="-12434878"><ns2:displayCharacter></ns2:displayCharacter><ns2:description>5</ns2:description><ns2:value>5.0</ns2:value></ns2:annotationElement><ns2:annotationElement position="2835" colour="-12434878"><ns2:displayCharacter></ns2:displayCharacter><ns2:description>5</ns2:description><ns2:value>5.0</ns2:value></ns2:annotationElement><ns2:annotationElement position="2836" colour="-12434878"><ns2:displayCharacter></ns2:displayCharacter><ns2:description>5</ns2:description><ns2:value>5.0</ns2:value></ns2:annotationElement><ns2:annotationElement position="2837" colour="-12434878"><ns2:displayCharacter></ns2:displayCharacter><ns2:description>5</ns2:description><ns2:value>5.0</ns2:value></ns2:annotationElement><ns2:annotationElement position="2838" colour="-12434878"><ns2:displayCharacter></ns2:displayCharacter><ns2:description>5</ns2:description><ns2:value>5.0</ns2:value></ns2:annotationElement><ns2:annotationElement position="2839" colour="-4144960"><ns2:displayCharacter></ns2:displayCharacter><ns2:description>229</ns2:description><ns2:value>229.0</ns2:value></ns2:annotationElement><ns2:annotationElement position="2840" colour="-4144960"><ns2:displayCharacter></ns2:displayCharacter><ns2:description>229</ns2:description><ns2:value>229.0</ns2:value></ns2:annotationElement><ns2:annotationElement position="2841" colour="-4144960"><ns2:displayCharacter></ns2:displayCharacter><ns2:description>229</ns2:description><ns2:value>229.0</ns2:value></ns2:annotationElement><ns2:annotationElement position="2842" colour="-4144960"><ns2:displayCharacter></ns2:displayCharacter><ns2:description>229</ns2:description><ns2:value>229.0</ns2:value></ns2:annotationElement><ns2:annotationElement position="2843" colour="-4144960"><ns2:displayCharacter></ns2:displayCharacter><ns2:description>229</ns2:description><ns2:value>229.0</ns2:value></ns2:annotationElement><ns2:annotationElement position="2844" colour="-4144960"><ns2:displayCharacter></ns2:displayCharacter><ns2:description>229</ns2:description><ns2:value>229.0</ns2:value></ns2:annotationElement><ns2:annotationElement position="2845" colour="-4144960"><ns2:displayCharacter></ns2:displayCharacter><ns2:description>229</ns2:description><ns2:value>229.0</ns2:value></ns2:annotationElement><ns2:annotationElement position="2846" colour="-4144960"><ns2:displayCharacter></ns2:displayCharacter><ns2:description>229</ns2:description><ns2:value>229.0</ns2:value></ns2:annotationElement><ns2:annotationElement position="2847" colour="-4144960"><ns2:displayCharacter></ns2:displayCharacter><ns2:description>229</ns2:description><ns2:value>229.0</ns2:value></ns2:annotationElement><ns2:annotationElement position="2848" colour="-4144960"><ns2:displayCharacter></ns2:displayCharacter><ns2:description>229</ns2:description><ns2:value>229.0</ns2:value></ns2:annotationElement><ns2:annotationElement position="2849" colour="-4144960"><ns2:displayCharacter></ns2:displayCharacter><ns2:description>229</ns2:description><ns2:value>229.0</ns2:value></ns2:annotationElement><ns2:annotationElement position="2850" colour="-4144960"><ns2:displayCharacter></ns2:displayCharacter><ns2:description>229</ns2:description><ns2:value>229.0</ns2:value></ns2:annotationElement><ns2:annotationElement position="2851" colour="-4144960"><ns2:displayCharacter></ns2:displayCharacter><ns2:description>229</ns2:description><ns2:value>229.0</ns2:value></ns2:annotationElement><ns2:annotationElement position="2852" colour="-4144960"><ns2:displayCharacter></ns2:displayCharacter><ns2:description>228</ns2:description><ns2:value>228.0</ns2:value></ns2:annotationElement><ns2:annotationElement position="2853" colour="-4276546"><ns2:displayCharacter></ns2:displayCharacter><ns2:description>226</ns2:description><ns2:value>226.0</ns2:value></ns2:annotationElement><ns2:annotationElement position="2854" colour="-4144960"><ns2:displayCharacter></ns2:displayCharacter><ns2:description>228</ns2:description><ns2:value>228.0</ns2:value></ns2:annotationElement><ns2:annotationElement position="2855" colour="-4144960"><ns2:displayCharacter></ns2:displayCharacter><ns2:description>228</ns2:description><ns2:value>228.0</ns2:value></ns2:annotationElement><ns2:annotationElement position="2856" colour="-4144960"><ns2:displayCharacter></ns2:displayCharacter><ns2:description>229</ns2:description><ns2:value>229.0</ns2:value></ns2:annotationElement><ns2:annotationElement position="2857" colour="-4144960"><ns2:displayCharacter></ns2:displayCharacter><ns2:description>229</ns2:description><ns2:value>229.0</ns2:value></ns2:annotationElement><ns2:annotationElement position="2858" colour="-4144960"><ns2:displayCharacter></ns2:displayCharacter><ns2:description>229</ns2:description><ns2:value>229.0</ns2:value></ns2:annotationElement><ns2:annotationElement position="2859" colour="-4144960"><ns2:displayCharacter></ns2:displayCharacter><ns2:description>229</ns2:description><ns2:value>229.0</ns2:value></ns2:annotationElement><ns2:annotationElement position="2860" colour="-4144960"><ns2:displayCharacter></ns2:displayCharacter><ns2:description>229</ns2:description><ns2:value>229.0</ns2:value></ns2:annotationElement><ns2:annotationElement position="2861" colour="-4144960"><ns2:displayCharacter></ns2:displayCharacter><ns2:description>229</ns2:description><ns2:value>229.0</ns2:value></ns2:annotationElement><ns2:annotationElement position="2862" colour="-4144960"><ns2:displayCharacter></ns2:displayCharacter><ns2:description>229</ns2:description><ns2:value>229.0</ns2:value></ns2:annotationElement><ns2:annotationElement position="2863" colour="-4144960"><ns2:displayCharacter></ns2:displayCharacter><ns2:description>229</ns2:description><ns2:value>229.0</ns2:value></ns2:annotationElement><ns2:annotationElement position="2864" colour="-4144960"><ns2:displayCharacter></ns2:displayCharacter><ns2:description>229</ns2:description><ns2:value>229.0</ns2:value></ns2:annotationElement><ns2:annotationElement position="2865" colour="-4144960"><ns2:displayCharacter></ns2:displayCharacter><ns2:description>228</ns2:description><ns2:value>228.0</ns2:value></ns2:annotationElement><ns2:annotationElement position="2866" colour="-4144960"><ns2:displayCharacter></ns2:displayCharacter><ns2:description>228</ns2:description><ns2:value>228.0</ns2:value></ns2:annotationElement><ns2:annotationElement position="2867" colour="-4144960"><ns2:displayCharacter></ns2:displayCharacter><ns2:description>228</ns2:description><ns2:value>228.0</ns2:value></ns2:annotationElement><ns2:annotationElement position="2868" colour="-4144960"><ns2:displayCharacter></ns2:displayCharacter><ns2:description>228</ns2:description><ns2:value>228.0</ns2:value></ns2:annotationElement><ns2:annotationElement position="2869" colour="-4144960"><ns2:displayCharacter></ns2:displayCharacter><ns2:description>228</ns2:description><ns2:value>228.0</ns2:value></ns2:annotationElement><ns2:annotationElement position="2870" colour="-4144960"><ns2:displayCharacter></ns2:displayCharacter><ns2:description>228</ns2:description><ns2:value>228.0</ns2:value></ns2:annotationElement><ns2:annotationElement position="2871" colour="-4144960"><ns2:displayCharacter></ns2:displayCharacter><ns2:description>228</ns2:description><ns2:value>228.0</ns2:value></ns2:annotationElement><ns2:annotationElement position="2872" colour="-4144960"><ns2:displayCharacter></ns2:displayCharacter><ns2:description>228</ns2:description><ns2:value>228.0</ns2:value></ns2:annotationElement><ns2:annotationElement position="2873" colour="-4144960"><ns2:displayCharacter></ns2:displayCharacter><ns2:description>228</ns2:description><ns2:value>228.0</ns2:value></ns2:annotationElement><ns2:annotationElement position="2874" colour="-4144960"><ns2:displayCharacter></ns2:displayCharacter><ns2:description>228</ns2:description><ns2:value>228.0</ns2:value></ns2:annotationElement><ns2:annotationElement position="2875" colour="-4144960"><ns2:displayCharacter></ns2:displayCharacter><ns2:description>228</ns2:description><ns2:value>228.0</ns2:value></ns2:annotationElement><ns2:annotationElement position="2876" colour="-4144960"><ns2:displayCharacter></ns2:displayCharacter><ns2:description>229</ns2:description><ns2:value>229.0</ns2:value></ns2:annotationElement><ns2:annotationElement position="2877" colour="-4144960"><ns2:displayCharacter></ns2:displayCharacter><ns2:description>229</ns2:description><ns2:value>229.0</ns2:value></ns2:annotationElement><ns2:annotationElement position="2878" colour="-4144960"><ns2:displayCharacter></ns2:displayCharacter><ns2:description>229</ns2:description><ns2:value>229.0</ns2:value></ns2:annotationElement><ns2:annotationElement position="2879" colour="-4144960"><ns2:displayCharacter></ns2:displayCharacter><ns2:description>229</ns2:description><ns2:value>229.0</ns2:value></ns2:annotationElement><ns2:annotationElement position="2880" colour="-4144960"><ns2:displayCharacter></ns2:displayCharacter><ns2:description>229</ns2:description><ns2:value>229.0</ns2:value></ns2:annotationElement><ns2:annotationElement position="2881" colour="-4144960"><ns2:displayCharacter></ns2:displayCharacter><ns2:description>229</ns2:description><ns2:value>229.0</ns2:value></ns2:annotationElement><ns2:annotationElement position="2882" colour="-4144960"><ns2:displayCharacter></ns2:displayCharacter><ns2:description>229</ns2:description><ns2:value>229.0</ns2:value></ns2:annotationElement><ns2:annotationElement position="2883" colour="-4144960"><ns2:displayCharacter></ns2:displayCharacter><ns2:description>229</ns2:description><ns2:value>229.0</ns2:value></ns2:annotationElement><ns2:annotationElement position="2884" colour="-4144960"><ns2:displayCharacter></ns2:displayCharacter><ns2:description>229</ns2:description><ns2:value>229.0</ns2:value></ns2:annotationElement><ns2:annotationElement position="2885" colour="-4144960"><ns2:displayCharacter></ns2:displayCharacter><ns2:description>229</ns2:description><ns2:value>229.0</ns2:value></ns2:annotationElement><ns2:annotationElement position="2886" colour="-4144960"><ns2:displayCharacter></ns2:displayCharacter><ns2:description>229</ns2:description><ns2:value>229.0</ns2:value></ns2:annotationElement><ns2:annotationElement position="2887" colour="-4144960"><ns2:displayCharacter></ns2:displayCharacter><ns2:description>229</ns2:description><ns2:value>229.0</ns2:value></ns2:annotationElement><ns2:annotationElement position="2888" colour="-4144960"><ns2:displayCharacter></ns2:displayCharacter><ns2:description>229</ns2:description><ns2:value>229.0</ns2:value></ns2:annotationElement><ns2:annotationElement position="2889" colour="-4144960"><ns2:displayCharacter></ns2:displayCharacter><ns2:description>229</ns2:description><ns2:value>229.0</ns2:value></ns2:annotationElement><ns2:annotationElement position="2890" colour="-4144960"><ns2:displayCharacter></ns2:displayCharacter><ns2:description>229</ns2:description><ns2:value>229.0</ns2:value></ns2:annotationElement><ns2:annotationElement position="2891" colour="-4144960"><ns2:displayCharacter></ns2:displayCharacter><ns2:description>229</ns2:description><ns2:value>229.0</ns2:value></ns2:annotationElement><ns2:annotationElement position="2892" colour="-4144960"><ns2:displayCharacter></ns2:displayCharacter><ns2:description>229</ns2:description><ns2:value>229.0</ns2:value></ns2:annotationElement><ns2:annotationElement position="2893" colour="-4210753"><ns2:displayCharacter></ns2:displayCharacter><ns2:description>227</ns2:description><ns2:value>227.0</ns2:value></ns2:annotationElement><ns2:annotationElement position="2894" colour="-4210753"><ns2:displayCharacter></ns2:displayCharacter><ns2:description>227</ns2:description><ns2:value>227.0</ns2:value></ns2:annotationElement><ns2:annotationElement position="2895" colour="-4210753"><ns2:displayCharacter></ns2:displayCharacter><ns2:description>227</ns2:description><ns2:value>227.0</ns2:value></ns2:annotationElement><ns2:annotationElement position="2896" colour="-4210753"><ns2:displayCharacter></ns2:displayCharacter><ns2:description>227</ns2:description><ns2:value>227.0</ns2:value></ns2:annotationElement><ns2:annotationElement position="2897" colour="-4210753"><ns2:displayCharacter></ns2:displayCharacter><ns2:description>227</ns2:description><ns2:value>227.0</ns2:value></ns2:annotationElement><ns2:annotationElement position="2898" colour="-4276546"><ns2:displayCharacter></ns2:displayCharacter><ns2:description>226</ns2:description><ns2:value>226.0</ns2:value></ns2:annotationElement><ns2:annotationElement position="2899" colour="-4210753"><ns2:displayCharacter></ns2:displayCharacter><ns2:description>227</ns2:description><ns2:value>227.0</ns2:value></ns2:annotationElement><ns2:annotationElement position="2900" colour="-4210753"><ns2:displayCharacter></ns2:displayCharacter><ns2:description>227</ns2:description><ns2:value>227.0</ns2:value></ns2:annotationElement><ns2:annotationElement position="2901" colour="-4210753"><ns2:displayCharacter></ns2:displayCharacter><ns2:description>227</ns2:description><ns2:value>227.0</ns2:value></ns2:annotationElement><ns2:annotationElement position="2902" colour="-4210753"><ns2:displayCharacter></ns2:displayCharacter><ns2:description>227</ns2:description><ns2:value>227.0</ns2:value></ns2:annotationElement><ns2:annotationElement position="2903" colour="-4210753"><ns2:displayCharacter></ns2:displayCharacter><ns2:description>227</ns2:description><ns2:value>227.0</ns2:value></ns2:annotationElement><ns2:annotationElement position="2904" colour="-4210753"><ns2:displayCharacter></ns2:displayCharacter><ns2:description>227</ns2:description><ns2:value>227.0</ns2:value></ns2:annotationElement><ns2:annotationElement position="2905" colour="-4210753"><ns2:displayCharacter></ns2:displayCharacter><ns2:description>227</ns2:description><ns2:value>227.0</ns2:value></ns2:annotationElement><ns2:annotationElement position="2906" colour="-4210753"><ns2:displayCharacter></ns2:displayCharacter><ns2:description>227</ns2:description><ns2:value>227.0</ns2:value></ns2:annotationElement><ns2:annotationElement position="2907" colour="-4210753"><ns2:displayCharacter></ns2:displayCharacter><ns2:description>227</ns2:description><ns2:value>227.0</ns2:value></ns2:annotationElement><ns2:annotationElement position="2908" colour="-4210753"><ns2:displayCharacter></ns2:displayCharacter><ns2:description>227</ns2:description><ns2:value>227.0</ns2:value></ns2:annotationElement><ns2:annotationElement position="2909" colour="-4408132"><ns2:displayCharacter></ns2:displayCharacter><ns2:description>222</ns2:description><ns2:value>222.0</ns2:value></ns2:annotationElement><ns2:annotationElement position="2910" colour="-4408132"><ns2:displayCharacter></ns2:displayCharacter><ns2:description>222</ns2:description><ns2:value>222.0</ns2:value></ns2:annotationElement><ns2:annotationElement position="2911" colour="-4408132"><ns2:displayCharacter></ns2:displayCharacter><ns2:description>222</ns2:description><ns2:value>222.0</ns2:value></ns2:annotationElement><ns2:annotationElement position="2912" colour="-6579301"><ns2:displayCharacter></ns2:displayCharacter><ns2:description>162</ns2:description><ns2:value>162.0</ns2:value></ns2:annotationElement><ns2:annotationElement position="2913" colour="-6579301"><ns2:displayCharacter></ns2:displayCharacter><ns2:description>162</ns2:description><ns2:value>162.0</ns2:value></ns2:annotationElement><ns2:annotationElement position="2914" colour="-4408132"><ns2:displayCharacter></ns2:displayCharacter><ns2:description>222</ns2:description><ns2:value>222.0</ns2:value></ns2:annotationElement><ns2:annotationElement position="2915" colour="-4408132"><ns2:displayCharacter></ns2:displayCharacter><ns2:description>222</ns2:description><ns2:value>222.0</ns2:value></ns2:annotationElement><ns2:annotationElement position="2916" colour="-4408132"><ns2:displayCharacter></ns2:displayCharacter><ns2:description>221</ns2:description><ns2:value>221.0</ns2:value></ns2:annotationElement><ns2:annotationElement position="2917" colour="-6513508"><ns2:displayCharacter></ns2:displayCharacter><ns2:description>164</ns2:description><ns2:value>164.0</ns2:value></ns2:annotationElement><ns2:annotationElement position="2918" colour="-4408132"><ns2:displayCharacter></ns2:displayCharacter><ns2:description>222</ns2:description><ns2:value>222.0</ns2:value></ns2:annotationElement><ns2:annotationElement position="2919" colour="-4408132"><ns2:displayCharacter></ns2:displayCharacter><ns2:description>222</ns2:description><ns2:value>222.0</ns2:value></ns2:annotationElement><ns2:annotationElement position="2920" colour="-4408132"><ns2:displayCharacter></ns2:displayCharacter><ns2:description>221</ns2:description><ns2:value>221.0</ns2:value></ns2:annotationElement><ns2:annotationElement position="2921" colour="-10132123"><ns2:displayCharacter></ns2:displayCharacter><ns2:description>66</ns2:description><ns2:value>66.0</ns2:value></ns2:annotationElement><ns2:annotationElement position="2922" colour="-12566464"><ns2:displayCharacter></ns2:displayCharacter><ns2:description>1</ns2:description><ns2:value>1.0</ns2:value></ns2:annotationElement><ns2:annotationElement position="2923" colour="-12566464"><ns2:displayCharacter></ns2:displayCharacter><ns2:description>1</ns2:description><ns2:value>1.0</ns2:value></ns2:annotationElement><ns2:annotationElement position="2924" colour="-12566464"><ns2:displayCharacter></ns2:displayCharacter><ns2:description>1</ns2:description><ns2:value>1.0</ns2:value></ns2:annotationElement><ns2:annotationElement position="2925" colour="-12566464"><ns2:displayCharacter></ns2:displayCharacter><ns2:description>1</ns2:description><ns2:value>1.0</ns2:value></ns2:annotationElement><ns2:annotationElement position="2926" colour="-4210753"><ns2:displayCharacter></ns2:displayCharacter><ns2:description>227</ns2:description><ns2:value>227.0</ns2:value></ns2:annotationElement><ns2:annotationElement position="2927" colour="-4408132"><ns2:displayCharacter></ns2:displayCharacter><ns2:description>222</ns2:description><ns2:value>222.0</ns2:value></ns2:annotationElement><ns2:annotationElement position="2928" colour="-4408132"><ns2:displayCharacter></ns2:displayCharacter><ns2:description>222</ns2:description><ns2:value>222.0</ns2:value></ns2:annotationElement><ns2:annotationElement position="2929" colour="-4408132"><ns2:displayCharacter></ns2:displayCharacter><ns2:description>222</ns2:description><ns2:value>222.0</ns2:value></ns2:annotationElement><ns2:annotationElement position="2930" colour="-4408132"><ns2:displayCharacter></ns2:displayCharacter><ns2:description>222</ns2:description><ns2:value>222.0</ns2:value></ns2:annotationElement><ns2:annotationElement position="2931" colour="-4408132"><ns2:displayCharacter></ns2:displayCharacter><ns2:description>222</ns2:description><ns2:value>222.0</ns2:value></ns2:annotationElement><ns2:annotationElement position="2932" colour="-4210753"><ns2:displayCharacter></ns2:displayCharacter><ns2:description>227</ns2:description><ns2:value>227.0</ns2:value></ns2:annotationElement><ns2:annotationElement position="2933" colour="-4210753"><ns2:displayCharacter></ns2:displayCharacter><ns2:description>227</ns2:description><ns2:value>227.0</ns2:value></ns2:annotationElement><ns2:annotationElement position="2934" colour="-4210753"><ns2:displayCharacter></ns2:displayCharacter><ns2:description>227</ns2:description><ns2:value>227.0</ns2:value></ns2:annotationElement><ns2:annotationElement position="2935" colour="-4210753"><ns2:displayCharacter></ns2:displayCharacter><ns2:description>227</ns2:description><ns2:value>227.0</ns2:value></ns2:annotationElement><ns2:annotationElement position="2936" colour="-10132123"><ns2:displayCharacter></ns2:displayCharacter><ns2:description>66</ns2:description><ns2:value>66.0</ns2:value></ns2:annotationElement><ns2:annotationElement position="2937" colour="-10132123"><ns2:displayCharacter></ns2:displayCharacter><ns2:description>66</ns2:description><ns2:value>66.0</ns2:value></ns2:annotationElement><ns2:annotationElement position="2938" colour="-4276546"><ns2:displayCharacter></ns2:displayCharacter><ns2:description>226</ns2:description><ns2:value>226.0</ns2:value></ns2:annotationElement><ns2:annotationElement position="2939" colour="-4210753"><ns2:displayCharacter></ns2:displayCharacter><ns2:description>227</ns2:description><ns2:value>227.0</ns2:value></ns2:annotationElement><ns2:annotationElement position="2940" colour="-4210753"><ns2:displayCharacter></ns2:displayCharacter><ns2:description>227</ns2:description><ns2:value>227.0</ns2:value></ns2:annotationElement><ns2:annotationElement position="2941" colour="-4210753"><ns2:displayCharacter></ns2:displayCharacter><ns2:description>227</ns2:description><ns2:value>227.0</ns2:value></ns2:annotationElement><ns2:annotationElement position="2942" colour="-4210753"><ns2:displayCharacter></ns2:displayCharacter><ns2:description>227</ns2:description><ns2:value>227.0</ns2:value></ns2:annotationElement><ns2:annotationElement position="2943" colour="-4210753"><ns2:displayCharacter></ns2:displayCharacter><ns2:description>227</ns2:description><ns2:value>227.0</ns2:value></ns2:annotationElement><ns2:annotationElement position="2944" colour="-4210753"><ns2:displayCharacter></ns2:displayCharacter><ns2:description>227</ns2:description><ns2:value>227.0</ns2:value></ns2:annotationElement><ns2:annotationElement position="2945" colour="-4210753"><ns2:displayCharacter></ns2:displayCharacter><ns2:description>227</ns2:description><ns2:value>227.0</ns2:value></ns2:annotationElement><ns2:annotationElement position="2946" colour="-4210753"><ns2:displayCharacter></ns2:displayCharacter><ns2:description>227</ns2:description><ns2:value>227.0</ns2:value></ns2:annotationElement><ns2:annotationElement position="2947" colour="-4210753"><ns2:displayCharacter></ns2:displayCharacter><ns2:description>227</ns2:description><ns2:value>227.0</ns2:value></ns2:annotationElement><ns2:annotationElement position="2948" colour="-4210753"><ns2:displayCharacter></ns2:displayCharacter><ns2:description>227</ns2:description><ns2:value>227.0</ns2:value></ns2:annotationElement><ns2:annotationElement position="2949" colour="-4210753"><ns2:displayCharacter></ns2:displayCharacter><ns2:description>227</ns2:description><ns2:value>227.0</ns2:value></ns2:annotationElement><ns2:annotationElement position="2950" colour="-4210753"><ns2:displayCharacter></ns2:displayCharacter><ns2:description>227</ns2:description><ns2:value>227.0</ns2:value></ns2:annotationElement><ns2:annotationElement position="2951" colour="-4210753"><ns2:displayCharacter></ns2:displayCharacter><ns2:description>227</ns2:description><ns2:value>227.0</ns2:value></ns2:annotationElement><ns2:annotationElement position="2952" colour="-4210753"><ns2:displayCharacter></ns2:displayCharacter><ns2:description>227</ns2:description><ns2:value>227.0</ns2:value></ns2:annotationElement><ns2:annotationElement position="2953" colour="-4210753"><ns2:displayCharacter></ns2:displayCharacter><ns2:description>227</ns2:description><ns2:value>227.0</ns2:value></ns2:annotationElement><ns2:annotationElement position="2954" colour="-4210753"><ns2:displayCharacter></ns2:displayCharacter><ns2:description>227</ns2:description><ns2:value>227.0</ns2:value></ns2:annotationElement><ns2:annotationElement position="2955" colour="-4210753"><ns2:displayCharacter></ns2:displayCharacter><ns2:description>227</ns2:description><ns2:value>227.0</ns2:value></ns2:annotationElement><ns2:annotationElement position="2956" colour="-4210753"><ns2:displayCharacter></ns2:displayCharacter><ns2:description>227</ns2:description><ns2:value>227.0</ns2:value></ns2:annotationElement><ns2:annotationElement position="2957" colour="-4605511"><ns2:displayCharacter></ns2:displayCharacter><ns2:description>217</ns2:description><ns2:value>217.0</ns2:value></ns2:annotationElement><ns2:annotationElement position="2958" colour="-4605511"><ns2:displayCharacter></ns2:displayCharacter><ns2:description>217</ns2:description><ns2:value>217.0</ns2:value></ns2:annotationElement><ns2:annotationElement position="2959" colour="-4605511"><ns2:displayCharacter></ns2:displayCharacter><ns2:description>217</ns2:description><ns2:value>217.0</ns2:value></ns2:annotationElement><ns2:annotationElement position="2960" colour="-4605511"><ns2:displayCharacter></ns2:displayCharacter><ns2:description>217</ns2:description><ns2:value>217.0</ns2:value></ns2:annotationElement><ns2:annotationElement position="2961" colour="-4605511"><ns2:displayCharacter></ns2:displayCharacter><ns2:description>217</ns2:description><ns2:value>217.0</ns2:value></ns2:annotationElement><ns2:annotationElement position="2962" colour="-4605511"><ns2:displayCharacter></ns2:displayCharacter><ns2:description>217</ns2:description><ns2:value>217.0</ns2:value></ns2:annotationElement><ns2:annotationElement position="2963" colour="-4605511"><ns2:displayCharacter></ns2:displayCharacter><ns2:description>217</ns2:description><ns2:value>217.0</ns2:value></ns2:annotationElement><ns2:annotationElement position="2964" colour="-4605511"><ns2:displayCharacter></ns2:displayCharacter><ns2:description>217</ns2:description><ns2:value>217.0</ns2:value></ns2:annotationElement><ns2:annotationElement position="2965" colour="-4539718"><ns2:displayCharacter></ns2:displayCharacter><ns2:description>218</ns2:description><ns2:value>218.0</ns2:value></ns2:annotationElement><ns2:annotationElement position="2966" colour="-4539718"><ns2:displayCharacter></ns2:displayCharacter><ns2:description>218</ns2:description><ns2:value>218.0</ns2:value></ns2:annotationElement><ns2:annotationElement position="2967" colour="-4539718"><ns2:displayCharacter></ns2:displayCharacter><ns2:description>218</ns2:description><ns2:value>218.0</ns2:value></ns2:annotationElement><ns2:annotationElement position="2968" colour="-4539718"><ns2:displayCharacter></ns2:displayCharacter><ns2:description>218</ns2:description><ns2:value>218.0</ns2:value></ns2:annotationElement><ns2:annotationElement position="2969" colour="-4539718"><ns2:displayCharacter></ns2:displayCharacter><ns2:description>218</ns2:description><ns2:value>218.0</ns2:value></ns2:annotationElement><ns2:annotationElement position="2970" colour="-4539718"><ns2:displayCharacter></ns2:displayCharacter><ns2:description>218</ns2:description><ns2:value>218.0</ns2:value></ns2:annotationElement><ns2:annotationElement position="2971" colour="-4539718"><ns2:displayCharacter></ns2:displayCharacter><ns2:description>218</ns2:description><ns2:value>218.0</ns2:value></ns2:annotationElement><ns2:annotationElement position="2972" colour="-4605511"><ns2:displayCharacter></ns2:displayCharacter><ns2:description>217</ns2:description><ns2:value>217.0</ns2:value></ns2:annotationElement><ns2:annotationElement position="2973" colour="-4605511"><ns2:displayCharacter></ns2:displayCharacter><ns2:description>217</ns2:description><ns2:value>217.0</ns2:value></ns2:annotationElement><ns2:annotationElement position="2974" colour="-4737097"><ns2:displayCharacter></ns2:displayCharacter><ns2:description>212</ns2:description><ns2:value>212.0</ns2:value></ns2:annotationElement><ns2:annotationElement position="2975" colour="-4737097"><ns2:displayCharacter></ns2:displayCharacter><ns2:description>212</ns2:description><ns2:value>212.0</ns2:value></ns2:annotationElement><ns2:annotationElement position="2976" colour="-4737097"><ns2:displayCharacter></ns2:displayCharacter><ns2:description>212</ns2:description><ns2:value>212.0</ns2:value></ns2:annotationElement><ns2:annotationElement position="2977" colour="-4737097"><ns2:displayCharacter></ns2:displayCharacter><ns2:description>212</ns2:description><ns2:value>212.0</ns2:value></ns2:annotationElement><ns2:annotationElement position="2978" colour="-4737097"><ns2:displayCharacter></ns2:displayCharacter><ns2:description>212</ns2:description><ns2:value>212.0</ns2:value></ns2:annotationElement><ns2:annotationElement position="2979" colour="-4737097"><ns2:displayCharacter></ns2:displayCharacter><ns2:description>212</ns2:description><ns2:value>212.0</ns2:value></ns2:annotationElement><ns2:annotationElement position="2980" colour="-4737097"><ns2:displayCharacter></ns2:displayCharacter><ns2:description>212</ns2:description><ns2:value>212.0</ns2:value></ns2:annotationElement><ns2:annotationElement position="2981" colour="-4737097"><ns2:displayCharacter></ns2:displayCharacter><ns2:description>212</ns2:description><ns2:value>212.0</ns2:value></ns2:annotationElement><ns2:annotationElement position="2982" colour="-4737097"><ns2:displayCharacter></ns2:displayCharacter><ns2:description>212</ns2:description><ns2:value>212.0</ns2:value></ns2:annotationElement><ns2:annotationElement position="2983" colour="-4737097"><ns2:displayCharacter></ns2:displayCharacter><ns2:description>212</ns2:description><ns2:value>212.0</ns2:value></ns2:annotationElement><ns2:annotationElement position="2984" colour="-4737097"><ns2:displayCharacter></ns2:displayCharacter><ns2:description>212</ns2:description><ns2:value>212.0</ns2:value></ns2:annotationElement><ns2:annotationElement position="2985" colour="-4737097"><ns2:displayCharacter></ns2:displayCharacter><ns2:description>212</ns2:description><ns2:value>212.0</ns2:value></ns2:annotationElement><ns2:annotationElement position="2986" colour="-4737097"><ns2:displayCharacter></ns2:displayCharacter><ns2:description>212</ns2:description><ns2:value>212.0</ns2:value></ns2:annotationElement><ns2:annotationElement position="2987" colour="-4737097"><ns2:displayCharacter></ns2:displayCharacter><ns2:description>212</ns2:description><ns2:value>212.0</ns2:value></ns2:annotationElement><ns2:annotationElement position="2988" colour="-4605511"><ns2:displayCharacter></ns2:displayCharacter><ns2:description>217</ns2:description><ns2:value>217.0</ns2:value></ns2:annotationElement><ns2:annotationElement position="2989" colour="-4605511"><ns2:displayCharacter></ns2:displayCharacter><ns2:description>217</ns2:description><ns2:value>217.0</ns2:value></ns2:annotationElement><ns2:annotationElement position="2990" colour="-4605511"><ns2:displayCharacter></ns2:displayCharacter><ns2:description>217</ns2:description><ns2:value>217.0</ns2:value></ns2:annotationElement><ns2:annotationElement position="2991" colour="-4605511"><ns2:displayCharacter></ns2:displayCharacter><ns2:description>217</ns2:description><ns2:value>217.0</ns2:value></ns2:annotationElement><ns2:annotationElement position="2992" colour="-4605511"><ns2:displayCharacter></ns2:displayCharacter><ns2:description>217</ns2:description><ns2:value>217.0</ns2:value></ns2:annotationElement><ns2:annotationElement position="2993" colour="-4605511"><ns2:displayCharacter></ns2:displayCharacter><ns2:description>217</ns2:description><ns2:value>217.0</ns2:value></ns2:annotationElement><ns2:annotationElement position="2994" colour="-4737097"><ns2:displayCharacter></ns2:displayCharacter><ns2:description>212</ns2:description><ns2:value>212.0</ns2:value></ns2:annotationElement><ns2:annotationElement position="2995" colour="-4737097"><ns2:displayCharacter></ns2:displayCharacter><ns2:description>212</ns2:description><ns2:value>212.0</ns2:value></ns2:annotationElement><ns2:annotationElement position="2996" colour="-4737097"><ns2:displayCharacter></ns2:displayCharacter><ns2:description>212</ns2:description><ns2:value>212.0</ns2:value></ns2:annotationElement><ns2:annotationElement position="2997" colour="-4737097"><ns2:displayCharacter></ns2:displayCharacter><ns2:description>212</ns2:description><ns2:value>212.0</ns2:value></ns2:annotationElement><ns2:annotationElement position="2998" colour="-4737097"><ns2:displayCharacter></ns2:displayCharacter><ns2:description>212</ns2:description><ns2:value>212.0</ns2:value></ns2:annotationElement><ns2:annotationElement position="2999" colour="-4737097"><ns2:displayCharacter></ns2:displayCharacter><ns2:description>212</ns2:description><ns2:value>212.0</ns2:value></ns2:annotationElement><ns2:annotationElement position="3000" colour="-4737097"><ns2:displayCharacter></ns2:displayCharacter><ns2:description>212</ns2:description><ns2:value>212.0</ns2:value></ns2:annotationElement><ns2:annotationElement position="3001" colour="-4737097"><ns2:displayCharacter></ns2:displayCharacter><ns2:description>212</ns2:description><ns2:value>212.0</ns2:value></ns2:annotationElement><ns2:annotationElement position="3002" colour="-4737097"><ns2:displayCharacter></ns2:displayCharacter><ns2:description>212</ns2:description><ns2:value>212.0</ns2:value></ns2:annotationElement><ns2:annotationElement position="3003" colour="-4737097"><ns2:displayCharacter></ns2:displayCharacter><ns2:description>212</ns2:description><ns2:value>212.0</ns2:value></ns2:annotationElement><ns2:annotationElement position="3004" colour="-4737097"><ns2:displayCharacter></ns2:displayCharacter><ns2:description>212</ns2:description><ns2:value>212.0</ns2:value></ns2:annotationElement><ns2:annotationElement position="3005" colour="-4737097"><ns2:displayCharacter></ns2:displayCharacter><ns2:description>212</ns2:description><ns2:value>212.0</ns2:value></ns2:annotationElement><ns2:annotationElement position="3006" colour="-4737097"><ns2:displayCharacter></ns2:displayCharacter><ns2:description>212</ns2:description><ns2:value>212.0</ns2:value></ns2:annotationElement><ns2:annotationElement position="3007" colour="-4737097"><ns2:displayCharacter></ns2:displayCharacter><ns2:description>212</ns2:description><ns2:value>212.0</ns2:value></ns2:annotationElement><ns2:annotationElement position="3008" colour="-4737097"><ns2:displayCharacter></ns2:displayCharacter><ns2:description>212</ns2:description><ns2:value>212.0</ns2:value></ns2:annotationElement><ns2:annotationElement position="3009" colour="-4737097"><ns2:displayCharacter></ns2:displayCharacter><ns2:description>212</ns2:description><ns2:value>212.0</ns2:value></ns2:annotationElement><ns2:annotationElement position="3010" colour="-4605511"><ns2:displayCharacter></ns2:displayCharacter><ns2:description>217</ns2:description><ns2:value>217.0</ns2:value></ns2:annotationElement><ns2:annotationElement position="3011" colour="-4605511"><ns2:displayCharacter></ns2:displayCharacter><ns2:description>217</ns2:description><ns2:value>217.0</ns2:value></ns2:annotationElement><ns2:annotationElement position="3012" colour="-4605511"><ns2:displayCharacter></ns2:displayCharacter><ns2:description>217</ns2:description><ns2:value>217.0</ns2:value></ns2:annotationElement><ns2:annotationElement position="3013" colour="-4605511"><ns2:displayCharacter></ns2:displayCharacter><ns2:description>217</ns2:description><ns2:value>217.0</ns2:value></ns2:annotationElement><ns2:annotationElement position="3014" colour="-4605511"><ns2:displayCharacter></ns2:displayCharacter><ns2:description>217</ns2:description><ns2:value>217.0</ns2:value></ns2:annotationElement><ns2:annotationElement position="3015" colour="-4605511"><ns2:displayCharacter></ns2:displayCharacter><ns2:description>217</ns2:description><ns2:value>217.0</ns2:value></ns2:annotationElement><ns2:annotationElement position="3016" colour="-12566464"><ns2:displayCharacter></ns2:displayCharacter><ns2:description>1</ns2:description><ns2:value>1.0</ns2:value></ns2:annotationElement><ns2:annotationElement position="3017" colour="-12566464"><ns2:displayCharacter></ns2:displayCharacter><ns2:description>1</ns2:description><ns2:value>1.0</ns2:value></ns2:annotationElement><ns2:annotationElement position="3018" colour="-12566464"><ns2:displayCharacter></ns2:displayCharacter><ns2:description>1</ns2:description><ns2:value>1.0</ns2:value></ns2:annotationElement><ns2:annotationElement position="3019" colour="-12566464"><ns2:displayCharacter></ns2:displayCharacter><ns2:description>1</ns2:description><ns2:value>1.0</ns2:value></ns2:annotationElement><ns2:annotationElement position="3020" colour="-12566464"><ns2:displayCharacter></ns2:displayCharacter><ns2:description>1</ns2:description><ns2:value>1.0</ns2:value></ns2:annotationElement><ns2:annotationElement position="3021" colour="-12566464"><ns2:displayCharacter></ns2:displayCharacter><ns2:description>1</ns2:description><ns2:value>1.0</ns2:value></ns2:annotationElement><ns2:annotationElement position="3022" colour="-12566464"><ns2:displayCharacter></ns2:displayCharacter><ns2:description>1</ns2:description><ns2:value>1.0</ns2:value></ns2:annotationElement><ns2:annotationElement position="3023" colour="-4605511"><ns2:displayCharacter></ns2:displayCharacter><ns2:description>217</ns2:description><ns2:value>217.0</ns2:value></ns2:annotationElement><ns2:annotationElement position="3024" colour="-4605511"><ns2:displayCharacter></ns2:displayCharacter><ns2:description>217</ns2:description><ns2:value>217.0</ns2:value></ns2:annotationElement><ns2:annotationElement position="3025" colour="-4605511"><ns2:displayCharacter></ns2:displayCharacter><ns2:description>217</ns2:description><ns2:value>217.0</ns2:value></ns2:annotationElement><ns2:annotationElement position="3026" colour="-4605511"><ns2:displayCharacter></ns2:displayCharacter><ns2:description>217</ns2:description><ns2:value>217.0</ns2:value></ns2:annotationElement><ns2:annotationElement position="3027" colour="-4605511"><ns2:displayCharacter></ns2:displayCharacter><ns2:description>217</ns2:description><ns2:value>217.0</ns2:value></ns2:annotationElement><ns2:annotationElement position="3028" colour="-6250336"><ns2:displayCharacter></ns2:displayCharacter><ns2:description>171</ns2:description><ns2:value>171.0</ns2:value></ns2:annotationElement><ns2:annotationElement position="3029" colour="-5460820"><ns2:displayCharacter></ns2:displayCharacter><ns2:description>194</ns2:description><ns2:value>194.0</ns2:value></ns2:annotationElement><ns2:annotationElement position="3030" colour="-4605511"><ns2:displayCharacter></ns2:displayCharacter><ns2:description>216</ns2:description><ns2:value>216.0</ns2:value></ns2:annotationElement><ns2:annotationElement position="3031" colour="-6776680"><ns2:displayCharacter></ns2:displayCharacter><ns2:description>158</ns2:description><ns2:value>158.0</ns2:value></ns2:annotationElement><ns2:annotationElement position="3032" colour="-4605511"><ns2:displayCharacter></ns2:displayCharacter><ns2:description>217</ns2:description><ns2:value>217.0</ns2:value></ns2:annotationElement><ns2:annotationElement position="3033" colour="-4605511"><ns2:displayCharacter></ns2:displayCharacter><ns2:description>217</ns2:description><ns2:value>217.0</ns2:value></ns2:annotationElement><ns2:annotationElement position="3034" colour="-4605511"><ns2:displayCharacter></ns2:displayCharacter><ns2:description>217</ns2:description><ns2:value>217.0</ns2:value></ns2:annotationElement><ns2:annotationElement position="3035" colour="-4605511"><ns2:displayCharacter></ns2:displayCharacter><ns2:description>216</ns2:description><ns2:value>216.0</ns2:value></ns2:annotationElement><ns2:annotationElement position="3036" colour="-4605511"><ns2:displayCharacter></ns2:displayCharacter><ns2:description>216</ns2:description><ns2:value>216.0</ns2:value></ns2:annotationElement><ns2:annotationElement position="3037" colour="-4737097"><ns2:displayCharacter></ns2:displayCharacter><ns2:description>212</ns2:description><ns2:value>212.0</ns2:value></ns2:annotationElement><ns2:annotationElement position="3038" colour="-4737097"><ns2:displayCharacter></ns2:displayCharacter><ns2:description>212</ns2:description><ns2:value>212.0</ns2:value></ns2:annotationElement><ns2:annotationElement position="3039" colour="-4737097"><ns2:displayCharacter></ns2:displayCharacter><ns2:description>212</ns2:description><ns2:value>212.0</ns2:value></ns2:annotationElement><ns2:annotationElement position="3040" colour="-8224126"><ns2:displayCharacter></ns2:displayCharacter><ns2:description>118</ns2:description><ns2:value>118.0</ns2:value></ns2:annotationElement><ns2:annotationElement position="3041" colour="-4737097"><ns2:displayCharacter></ns2:displayCharacter><ns2:description>212</ns2:description><ns2:value>212.0</ns2:value></ns2:annotationElement><ns2:annotationElement position="3042" colour="-4737097"><ns2:displayCharacter></ns2:displayCharacter><ns2:description>212</ns2:description><ns2:value>212.0</ns2:value></ns2:annotationElement><ns2:annotationElement position="3043" colour="-4737097"><ns2:displayCharacter></ns2:displayCharacter><ns2:description>212</ns2:description><ns2:value>212.0</ns2:value></ns2:annotationElement><ns2:annotationElement position="3044" colour="-4737097"><ns2:displayCharacter></ns2:displayCharacter><ns2:description>212</ns2:description><ns2:value>212.0</ns2:value></ns2:annotationElement><ns2:annotationElement position="3045" colour="-4737097"><ns2:displayCharacter></ns2:displayCharacter><ns2:description>212</ns2:description><ns2:value>212.0</ns2:value></ns2:annotationElement><ns2:annotationElement position="3046" colour="-4737097"><ns2:displayCharacter></ns2:displayCharacter><ns2:description>212</ns2:description><ns2:value>212.0</ns2:value></ns2:annotationElement><ns2:annotationElement position="3047" colour="-4737097"><ns2:displayCharacter></ns2:displayCharacter><ns2:description>212</ns2:description><ns2:value>212.0</ns2:value></ns2:annotationElement><ns2:annotationElement position="3048" colour="-4737097"><ns2:displayCharacter></ns2:displayCharacter><ns2:description>212</ns2:description><ns2:value>212.0</ns2:value></ns2:annotationElement><ns2:annotationElement position="3049" colour="-4802890"><ns2:displayCharacter></ns2:displayCharacter><ns2:description>211</ns2:description><ns2:value>211.0</ns2:value></ns2:annotationElement><ns2:annotationElement position="3050" colour="-4802890"><ns2:displayCharacter></ns2:displayCharacter><ns2:description>211</ns2:description><ns2:value>211.0</ns2:value></ns2:annotationElement><ns2:annotationElement position="3051" colour="-4802890"><ns2:displayCharacter></ns2:displayCharacter><ns2:description>211</ns2:description><ns2:value>211.0</ns2:value></ns2:annotationElement><ns2:annotationElement position="3052" colour="-4802890"><ns2:displayCharacter></ns2:displayCharacter><ns2:description>211</ns2:description><ns2:value>211.0</ns2:value></ns2:annotationElement><ns2:annotationElement position="3053" colour="-4868683"><ns2:displayCharacter></ns2:displayCharacter><ns2:description>210</ns2:description><ns2:value>210.0</ns2:value></ns2:annotationElement><ns2:annotationElement position="3054" colour="-4868683"><ns2:displayCharacter></ns2:displayCharacter><ns2:description>210</ns2:description><ns2:value>210.0</ns2:value></ns2:annotationElement><ns2:annotationElement position="3055" colour="-4868683"><ns2:displayCharacter></ns2:displayCharacter><ns2:description>210</ns2:description><ns2:value>210.0</ns2:value></ns2:annotationElement><ns2:annotationElement position="3056" colour="-4868683"><ns2:displayCharacter></ns2:displayCharacter><ns2:description>210</ns2:description><ns2:value>210.0</ns2:value></ns2:annotationElement><ns2:annotationElement position="3057" colour="-4868683"><ns2:displayCharacter></ns2:displayCharacter><ns2:description>210</ns2:description><ns2:value>210.0</ns2:value></ns2:annotationElement><ns2:annotationElement position="3058" colour="-6316129"><ns2:displayCharacter></ns2:displayCharacter><ns2:description>170</ns2:description><ns2:value>170.0</ns2:value></ns2:annotationElement><ns2:annotationElement position="3059" colour="-6316129"><ns2:displayCharacter></ns2:displayCharacter><ns2:description>170</ns2:description><ns2:value>170.0</ns2:value></ns2:annotationElement><ns2:annotationElement position="3060" colour="-6316129"><ns2:displayCharacter></ns2:displayCharacter><ns2:description>170</ns2:description><ns2:value>170.0</ns2:value></ns2:annotationElement><ns2:annotationElement position="3061" colour="-6316129"><ns2:displayCharacter></ns2:displayCharacter><ns2:description>170</ns2:description><ns2:value>170.0</ns2:value></ns2:annotationElement><ns2:annotationElement position="3062" colour="-6316129"><ns2:displayCharacter></ns2:displayCharacter><ns2:description>170</ns2:description><ns2:value>170.0</ns2:value></ns2:annotationElement><ns2:annotationElement position="3063" colour="-6381922"><ns2:displayCharacter></ns2:displayCharacter><ns2:description>169</ns2:description><ns2:value>169.0</ns2:value></ns2:annotationElement><ns2:annotationElement position="3064" colour="-6381922"><ns2:displayCharacter></ns2:displayCharacter><ns2:description>169</ns2:description><ns2:value>169.0</ns2:value></ns2:annotationElement><ns2:annotationElement position="3065" colour="-6381922"><ns2:displayCharacter></ns2:displayCharacter><ns2:description>169</ns2:description><ns2:value>169.0</ns2:value></ns2:annotationElement><ns2:annotationElement position="3066" colour="-6381922"><ns2:displayCharacter></ns2:displayCharacter><ns2:description>169</ns2:description><ns2:value>169.0</ns2:value></ns2:annotationElement><ns2:annotationElement position="3067" colour="-6381922"><ns2:displayCharacter></ns2:displayCharacter><ns2:description>169</ns2:description><ns2:value>169.0</ns2:value></ns2:annotationElement><ns2:annotationElement position="3068" colour="-6381922"><ns2:displayCharacter></ns2:displayCharacter><ns2:description>169</ns2:description><ns2:value>169.0</ns2:value></ns2:annotationElement><ns2:annotationElement position="3069" colour="-6381922"><ns2:displayCharacter></ns2:displayCharacter><ns2:description>169</ns2:description><ns2:value>169.0</ns2:value></ns2:annotationElement><ns2:annotationElement position="3070" colour="-6381922"><ns2:displayCharacter></ns2:displayCharacter><ns2:description>168</ns2:description><ns2:value>168.0</ns2:value></ns2:annotationElement><ns2:annotationElement position="3071" colour="-8224126"><ns2:displayCharacter></ns2:displayCharacter><ns2:description>119</ns2:description><ns2:value>119.0</ns2:value></ns2:annotationElement><ns2:annotationElement position="3072" colour="-8224126"><ns2:displayCharacter></ns2:displayCharacter><ns2:description>119</ns2:description><ns2:value>119.0</ns2:value></ns2:annotationElement><ns2:annotationElement position="3073" colour="-8487298"><ns2:displayCharacter></ns2:displayCharacter><ns2:description>112</ns2:description><ns2:value>112.0</ns2:value></ns2:annotationElement><ns2:annotationElement position="3074" colour="-8487298"><ns2:displayCharacter></ns2:displayCharacter><ns2:description>112</ns2:description><ns2:value>112.0</ns2:value></ns2:annotationElement><ns2:annotationElement position="3075" colour="-8487298"><ns2:displayCharacter></ns2:displayCharacter><ns2:description>112</ns2:description><ns2:value>112.0</ns2:value></ns2:annotationElement><ns2:annotationElement position="3076" colour="-8684677"><ns2:displayCharacter></ns2:displayCharacter><ns2:description>106</ns2:description><ns2:value>106.0</ns2:value></ns2:annotationElement><ns2:annotationElement position="3077" colour="-8684677"><ns2:displayCharacter></ns2:displayCharacter><ns2:description>106</ns2:description><ns2:value>106.0</ns2:value></ns2:annotationElement><ns2:annotationElement position="3078" colour="-9145228"><ns2:displayCharacter></ns2:displayCharacter><ns2:description>94</ns2:description><ns2:value>94.0</ns2:value></ns2:annotationElement><ns2:annotationElement position="3079" colour="-9145228"><ns2:displayCharacter></ns2:displayCharacter><ns2:description>94</ns2:description><ns2:value>94.0</ns2:value></ns2:annotationElement><ns2:annotationElement position="3080" colour="-12369085"><ns2:displayCharacter></ns2:displayCharacter><ns2:description>6</ns2:description><ns2:value>6.0</ns2:value></ns2:annotationElement><ns2:annotationElement position="3081" colour="-12369085"><ns2:displayCharacter></ns2:displayCharacter><ns2:description>6</ns2:description><ns2:value>6.0</ns2:value></ns2:annotationElement><ns2:annotationElement position="3082" colour="-12369085"><ns2:displayCharacter></ns2:displayCharacter><ns2:description>6</ns2:description><ns2:value>6.0</ns2:value></ns2:annotationElement><ns2:annotationElement position="3083" colour="-12369085"><ns2:displayCharacter></ns2:displayCharacter><ns2:description>6</ns2:description><ns2:value>6.0</ns2:value></ns2:annotationElement><ns2:annotationElement position="3084" colour="-12369085"><ns2:displayCharacter></ns2:displayCharacter><ns2:description>6</ns2:description><ns2:value>6.0</ns2:value></ns2:annotationElement><ns2:annotationElement position="3085" colour="-12369085"><ns2:displayCharacter></ns2:displayCharacter><ns2:description>6</ns2:description><ns2:value>6.0</ns2:value></ns2:annotationElement><ns2:annotationElement position="3086" colour="-12369085"><ns2:displayCharacter></ns2:displayCharacter><ns2:description>6</ns2:description><ns2:value>6.0</ns2:value></ns2:annotationElement><ns2:annotationElement position="3087" colour="-12369085"><ns2:displayCharacter></ns2:displayCharacter><ns2:description>6</ns2:description><ns2:value>6.0</ns2:value></ns2:annotationElement><ns2:annotationElement position="3088" colour="-12369085"><ns2:displayCharacter></ns2:displayCharacter><ns2:description>6</ns2:description><ns2:value>6.0</ns2:value></ns2:annotationElement><ns2:annotationElement position="3089" colour="-10592674"><ns2:displayCharacter></ns2:displayCharacter><ns2:description>55</ns2:description><ns2:value>55.0</ns2:value></ns2:annotationElement><ns2:annotationElement position="3090" colour="-10592674"><ns2:displayCharacter></ns2:displayCharacter><ns2:description>55</ns2:description><ns2:value>55.0</ns2:value></ns2:annotationElement><ns2:annotationElement position="3091" colour="-10592674"><ns2:displayCharacter></ns2:displayCharacter><ns2:description>55</ns2:description><ns2:value>55.0</ns2:value></ns2:annotationElement><ns2:annotationElement position="3092" colour="-10592674"><ns2:displayCharacter></ns2:displayCharacter><ns2:description>55</ns2:description><ns2:value>55.0</ns2:value></ns2:annotationElement><ns2:annotationElement position="3093" colour="-10592674"><ns2:displayCharacter></ns2:displayCharacter><ns2:description>55</ns2:description><ns2:value>55.0</ns2:value></ns2:annotationElement><ns2:annotationElement position="3094" colour="-12566464"><ns2:displayCharacter></ns2:displayCharacter><ns2:description>1</ns2:description><ns2:value>1.0</ns2:value></ns2:annotationElement><ns2:annotationElement position="3095" colour="-12566464"><ns2:displayCharacter></ns2:displayCharacter><ns2:description>1</ns2:description><ns2:value>1.0</ns2:value></ns2:annotationElement><ns2:annotationElement position="3096" colour="-12566464"><ns2:displayCharacter></ns2:displayCharacter><ns2:description>1</ns2:description><ns2:value>1.0</ns2:value></ns2:annotationElement><ns2:annotationElement position="3097" colour="-12566464"><ns2:displayCharacter></ns2:displayCharacter><ns2:description>1</ns2:description><ns2:value>1.0</ns2:value></ns2:annotationElement><ns2:annotationElement position="3098" colour="-12566464"><ns2:displayCharacter></ns2:displayCharacter><ns2:description>1</ns2:description><ns2:value>1.0</ns2:value></ns2:annotationElement><ns2:annotationElement position="3099" colour="-12566464"><ns2:displayCharacter></ns2:displayCharacter><ns2:description>1</ns2:description><ns2:value>1.0</ns2:value></ns2:annotationElement><ns2:annotationElement position="3100" colour="-12566464"><ns2:displayCharacter></ns2:displayCharacter><ns2:description>1</ns2:description><ns2:value>1.0</ns2:value></ns2:annotationElement><ns2:annotationElement position="3101" colour="-12566464"><ns2:displayCharacter></ns2:displayCharacter><ns2:description>1</ns2:description><ns2:value>1.0</ns2:value></ns2:annotationElement><ns2:annotationElement position="3102" colour="-12566464"><ns2:displayCharacter></ns2:displayCharacter><ns2:description>1</ns2:description><ns2:value>1.0</ns2:value></ns2:annotationElement><ns2:annotationElement position="3103" colour="-12566464"><ns2:displayCharacter></ns2:displayCharacter><ns2:description>1</ns2:description><ns2:value>1.0</ns2:value></ns2:annotationElement><ns2:annotationElement position="3104" colour="-12566464"><ns2:displayCharacter></ns2:displayCharacter><ns2:description>1</ns2:description><ns2:value>1.0</ns2:value></ns2:annotationElement><ns2:annotationElement position="3105" colour="-12566464"><ns2:displayCharacter></ns2:displayCharacter><ns2:description>1</ns2:description><ns2:value>1.0</ns2:value></ns2:annotationElement><ns2:annotationElement position="3106" colour="-12566464"><ns2:displayCharacter></ns2:displayCharacter><ns2:description>1</ns2:description><ns2:value>1.0</ns2:value></ns2:annotationElement><ns2:annotationElement position="3107" colour="-12566464"><ns2:displayCharacter></ns2:displayCharacter><ns2:description>1</ns2:description><ns2:value>1.0</ns2:value></ns2:annotationElement><ns2:annotationElement position="3108" colour="-12566464"><ns2:displayCharacter></ns2:displayCharacter><ns2:description>1</ns2:description><ns2:value>1.0</ns2:value></ns2:annotationElement><ns2:annotationElement position="3109" colour="-12566464"><ns2:displayCharacter></ns2:displayCharacter><ns2:description>1</ns2:description><ns2:value>1.0</ns2:value></ns2:annotationElement><ns2:annotationElement position="3110" colour="-12566464"><ns2:displayCharacter></ns2:displayCharacter><ns2:description>1</ns2:description><ns2:value>1.0</ns2:value></ns2:annotationElement><ns2:annotationElement position="3111" colour="-12566464"><ns2:displayCharacter></ns2:displayCharacter><ns2:description>1</ns2:description><ns2:value>1.0</ns2:value></ns2:annotationElement><ns2:annotationElement position="3112" colour="-12566464"><ns2:displayCharacter></ns2:displayCharacter><ns2:description>1</ns2:description><ns2:value>1.0</ns2:value></ns2:annotationElement><ns2:annotationElement position="3113" colour="-10592674"><ns2:displayCharacter></ns2:displayCharacter><ns2:description>55</ns2:description><ns2:value>55.0</ns2:value></ns2:annotationElement><ns2:annotationElement position="3114" colour="-10592674"><ns2:displayCharacter></ns2:displayCharacter><ns2:description>55</ns2:description><ns2:value>55.0</ns2:value></ns2:annotationElement><ns2:annotationElement position="3115" colour="-10658467"><ns2:displayCharacter></ns2:displayCharacter><ns2:description>52</ns2:description><ns2:value>52.0</ns2:value></ns2:annotationElement><ns2:annotationElement position="3116" colour="-10724260"><ns2:displayCharacter></ns2:displayCharacter><ns2:description>51</ns2:description><ns2:value>51.0</ns2:value></ns2:annotationElement><ns2:annotationElement position="3117" colour="-7434610"><ns2:displayCharacter></ns2:displayCharacter><ns2:description>139</ns2:description><ns2:value>139.0</ns2:value></ns2:annotationElement><ns2:annotationElement position="3118" colour="-7434610"><ns2:displayCharacter></ns2:displayCharacter><ns2:description>139</ns2:description><ns2:value>139.0</ns2:value></ns2:annotationElement><ns2:annotationElement position="3119" colour="-7434610"><ns2:displayCharacter></ns2:displayCharacter><ns2:description>139</ns2:description><ns2:value>139.0</ns2:value></ns2:annotationElement><ns2:annotationElement position="3120" colour="-7434610"><ns2:displayCharacter></ns2:displayCharacter><ns2:description>139</ns2:description><ns2:value>139.0</ns2:value></ns2:annotationElement><ns2:annotationElement position="3121" colour="-7434610"><ns2:displayCharacter></ns2:displayCharacter><ns2:description>139</ns2:description><ns2:value>139.0</ns2:value></ns2:annotationElement><ns2:annotationElement position="3122" colour="-7434610"><ns2:displayCharacter></ns2:displayCharacter><ns2:description>139</ns2:description><ns2:value>139.0</ns2:value></ns2:annotationElement><ns2:annotationElement position="3123" colour="-7434610"><ns2:displayCharacter></ns2:displayCharacter><ns2:description>139</ns2:description><ns2:value>139.0</ns2:value></ns2:annotationElement><ns2:annotationElement position="3124" colour="-7500403"><ns2:displayCharacter></ns2:displayCharacter><ns2:description>138</ns2:description><ns2:value>138.0</ns2:value></ns2:annotationElement><ns2:annotationElement position="3125" colour="-7566196"><ns2:displayCharacter></ns2:displayCharacter><ns2:description>137</ns2:description><ns2:value>137.0</ns2:value></ns2:annotationElement><ns2:annotationElement position="3126" colour="-7566196"><ns2:displayCharacter></ns2:displayCharacter><ns2:description>137</ns2:description><ns2:value>137.0</ns2:value></ns2:annotationElement><ns2:annotationElement position="3127" colour="-7566196"><ns2:displayCharacter></ns2:displayCharacter><ns2:description>137</ns2:description><ns2:value>137.0</ns2:value></ns2:annotationElement><ns2:annotationElement position="3128" colour="-7763575"><ns2:displayCharacter></ns2:displayCharacter><ns2:description>131</ns2:description><ns2:value>131.0</ns2:value></ns2:annotationElement><ns2:annotationElement position="3129" colour="-9408400"><ns2:displayCharacter></ns2:displayCharacter><ns2:description>86</ns2:description><ns2:value>86.0</ns2:value></ns2:annotationElement><ns2:annotationElement position="3130" colour="-9474193"><ns2:displayCharacter></ns2:displayCharacter><ns2:description>85</ns2:description><ns2:value>85.0</ns2:value></ns2:annotationElement><ns2:annotationElement position="3131" colour="-9474193"><ns2:displayCharacter></ns2:displayCharacter><ns2:description>85</ns2:description><ns2:value>85.0</ns2:value></ns2:annotationElement><ns2:annotationElement position="3132" colour="-9474193"><ns2:displayCharacter></ns2:displayCharacter><ns2:description>85</ns2:description><ns2:value>85.0</ns2:value></ns2:annotationElement><ns2:annotationElement position="3133" colour="-9474193"><ns2:displayCharacter></ns2:displayCharacter><ns2:description>85</ns2:description><ns2:value>85.0</ns2:value></ns2:annotationElement><ns2:annotationElement position="3134" colour="-9474193"><ns2:displayCharacter></ns2:displayCharacter><ns2:description>85</ns2:description><ns2:value>85.0</ns2:value></ns2:annotationElement><ns2:annotationElement position="3135" colour="-9474193"><ns2:displayCharacter></ns2:displayCharacter><ns2:description>85</ns2:description><ns2:value>85.0</ns2:value></ns2:annotationElement><ns2:annotationElement position="3136" colour="-9474193"><ns2:displayCharacter></ns2:displayCharacter><ns2:description>85</ns2:description><ns2:value>85.0</ns2:value></ns2:annotationElement><ns2:annotationElement position="3137" colour="-9474193"><ns2:displayCharacter></ns2:displayCharacter><ns2:description>85</ns2:description><ns2:value>85.0</ns2:value></ns2:annotationElement><ns2:annotationElement position="3138" colour="-9474193"><ns2:displayCharacter></ns2:displayCharacter><ns2:description>85</ns2:description><ns2:value>85.0</ns2:value></ns2:annotationElement><ns2:annotationElement position="3139" colour="-9737365"><ns2:displayCharacter></ns2:displayCharacter><ns2:description>77</ns2:description><ns2:value>77.0</ns2:value></ns2:annotationElement><ns2:annotationElement position="3140" colour="-9737365"><ns2:displayCharacter></ns2:displayCharacter><ns2:description>77</ns2:description><ns2:value>77.0</ns2:value></ns2:annotationElement><ns2:annotationElement position="3141" colour="-9737365"><ns2:displayCharacter></ns2:displayCharacter><ns2:description>77</ns2:description><ns2:value>77.0</ns2:value></ns2:annotationElement><ns2:annotationElement position="3142" colour="-9803158"><ns2:displayCharacter></ns2:displayCharacter><ns2:description>76</ns2:description><ns2:value>76.0</ns2:value></ns2:annotationElement><ns2:annotationElement position="3143" colour="-9803158"><ns2:displayCharacter></ns2:displayCharacter><ns2:description>75</ns2:description><ns2:value>75.0</ns2:value></ns2:annotationElement><ns2:annotationElement position="3144" colour="-9803158"><ns2:displayCharacter></ns2:displayCharacter><ns2:description>75</ns2:description><ns2:value>75.0</ns2:value></ns2:annotationElement><ns2:annotationElement position="3145" colour="-9803158"><ns2:displayCharacter></ns2:displayCharacter><ns2:description>75</ns2:description><ns2:value>75.0</ns2:value></ns2:annotationElement><ns2:annotationElement position="3146" colour="-10000537"><ns2:displayCharacter></ns2:displayCharacter><ns2:description>70</ns2:description><ns2:value>70.0</ns2:value></ns2:annotationElement><ns2:annotationElement position="3147" colour="-10066330"><ns2:displayCharacter></ns2:displayCharacter><ns2:description>69</ns2:description><ns2:value>69.0</ns2:value></ns2:annotationElement><ns2:annotationElement position="3148" colour="-10066330"><ns2:displayCharacter></ns2:displayCharacter><ns2:description>69</ns2:description><ns2:value>69.0</ns2:value></ns2:annotationElement><ns2:annotationElement position="3149" colour="-10066330"><ns2:displayCharacter></ns2:displayCharacter><ns2:description>69</ns2:description><ns2:value>69.0</ns2:value></ns2:annotationElement><ns2:annotationElement position="3150" colour="-10066330"><ns2:displayCharacter></ns2:displayCharacter><ns2:description>68</ns2:description><ns2:value>68.0</ns2:value></ns2:annotationElement><ns2:annotationElement position="3151" colour="-10263709"><ns2:displayCharacter></ns2:displayCharacter><ns2:description>64</ns2:description><ns2:value>64.0</ns2:value></ns2:annotationElement><ns2:annotationElement position="3152" colour="-10329502"><ns2:displayCharacter></ns2:displayCharacter><ns2:description>61</ns2:description><ns2:value>61.0</ns2:value></ns2:annotationElement><ns2:annotationElement position="3153" colour="-10987432"><ns2:displayCharacter></ns2:displayCharacter><ns2:description>44</ns2:description><ns2:value>44.0</ns2:value></ns2:annotationElement><ns2:annotationElement position="3154" colour="-11184811"><ns2:displayCharacter></ns2:displayCharacter><ns2:description>39</ns2:description><ns2:value>39.0</ns2:value></ns2:annotationElement><ns2:annotationElement position="3155" colour="-11250604"><ns2:displayCharacter></ns2:displayCharacter><ns2:description>37</ns2:description><ns2:value>37.0</ns2:value></ns2:annotationElement><ns2:annotationElement position="3156" colour="-11645362"><ns2:displayCharacter></ns2:displayCharacter><ns2:description>25</ns2:description><ns2:value>25.0</ns2:value></ns2:annotationElement><ns2:annotationElement position="3157" colour="-11645362"><ns2:displayCharacter></ns2:displayCharacter><ns2:description>25</ns2:description><ns2:value>25.0</ns2:value></ns2:annotationElement><ns2:annotationElement position="3158" colour="-11645362"><ns2:displayCharacter></ns2:displayCharacter><ns2:description>25</ns2:description><ns2:value>25.0</ns2:value></ns2:annotationElement><ns2:annotationElement position="3159" colour="-11645362"><ns2:displayCharacter></ns2:displayCharacter><ns2:description>25</ns2:description><ns2:value>25.0</ns2:value></ns2:annotationElement><ns2:annotationElement position="3160" colour="-11645362"><ns2:displayCharacter></ns2:displayCharacter><ns2:description>25</ns2:description><ns2:value>25.0</ns2:value></ns2:annotationElement><ns2:annotationElement position="3161" colour="-11645362"><ns2:displayCharacter></ns2:displayCharacter><ns2:description>25</ns2:description><ns2:value>25.0</ns2:value></ns2:annotationElement><ns2:annotationElement position="3162" colour="-11645362"><ns2:displayCharacter></ns2:displayCharacter><ns2:description>25</ns2:description><ns2:value>25.0</ns2:value></ns2:annotationElement><ns2:annotationElement position="3163" colour="-11645362"><ns2:displayCharacter></ns2:displayCharacter><ns2:description>25</ns2:description><ns2:value>25.0</ns2:value></ns2:annotationElement><ns2:annotationElement position="3164" colour="-11645362"><ns2:displayCharacter></ns2:displayCharacter><ns2:description>25</ns2:description><ns2:value>25.0</ns2:value></ns2:annotationElement><ns2:annotationElement position="3165" colour="-11645362"><ns2:displayCharacter></ns2:displayCharacter><ns2:description>25</ns2:description><ns2:value>25.0</ns2:value></ns2:annotationElement><ns2:annotationElement position="3166" colour="-11645362"><ns2:displayCharacter></ns2:displayCharacter><ns2:description>25</ns2:description><ns2:value>25.0</ns2:value></ns2:annotationElement><ns2:annotationElement position="3167" colour="-11776948"><ns2:displayCharacter></ns2:displayCharacter><ns2:description>22</ns2:description><ns2:value>22.0</ns2:value></ns2:annotationElement><ns2:annotationElement position="3168" colour="-11645362"><ns2:displayCharacter></ns2:displayCharacter><ns2:description>25</ns2:description><ns2:value>25.0</ns2:value></ns2:annotationElement><ns2:annotationElement position="3169" colour="-11645362"><ns2:displayCharacter></ns2:displayCharacter><ns2:description>25</ns2:description><ns2:value>25.0</ns2:value></ns2:annotationElement><ns2:annotationElement position="3170" colour="-11645362"><ns2:displayCharacter></ns2:displayCharacter><ns2:description>25</ns2:description><ns2:value>25.0</ns2:value></ns2:annotationElement><ns2:annotationElement position="3171" colour="-11645362"><ns2:displayCharacter></ns2:displayCharacter><ns2:description>25</ns2:description><ns2:value>25.0</ns2:value></ns2:annotationElement><ns2:annotationElement position="3172" colour="-11645362"><ns2:displayCharacter></ns2:displayCharacter><ns2:description>25</ns2:description><ns2:value>25.0</ns2:value></ns2:annotationElement><ns2:annotationElement position="3173" colour="-11645362"><ns2:displayCharacter></ns2:displayCharacter><ns2:description>25</ns2:description><ns2:value>25.0</ns2:value></ns2:annotationElement><ns2:annotationElement position="3174" colour="-11645362"><ns2:displayCharacter></ns2:displayCharacter><ns2:description>25</ns2:description><ns2:value>25.0</ns2:value></ns2:annotationElement><ns2:annotationElement position="3175" colour="-11645362"><ns2:displayCharacter></ns2:displayCharacter><ns2:description>25</ns2:description><ns2:value>25.0</ns2:value></ns2:annotationElement><ns2:annotationElement position="3176" colour="-11645362"><ns2:displayCharacter></ns2:displayCharacter><ns2:description>25</ns2:description><ns2:value>25.0</ns2:value></ns2:annotationElement><ns2:annotationElement position="3177" colour="-11645362"><ns2:displayCharacter></ns2:displayCharacter><ns2:description>25</ns2:description><ns2:value>25.0</ns2:value></ns2:annotationElement><ns2:annotationElement position="3178" colour="-11711155"><ns2:displayCharacter></ns2:displayCharacter><ns2:description>24</ns2:description><ns2:value>24.0</ns2:value></ns2:annotationElement><ns2:annotationElement position="3179" colour="-11711155"><ns2:displayCharacter></ns2:displayCharacter><ns2:description>24</ns2:description><ns2:value>24.0</ns2:value></ns2:annotationElement><ns2:annotationElement position="3180" colour="-11908534"><ns2:displayCharacter></ns2:displayCharacter><ns2:description>19</ns2:description><ns2:value>19.0</ns2:value></ns2:annotationElement><ns2:annotationElement position="3181" colour="-11908534"><ns2:displayCharacter></ns2:displayCharacter><ns2:description>19</ns2:description><ns2:value>19.0</ns2:value></ns2:annotationElement><ns2:annotationElement position="3182" colour="-11908534"><ns2:displayCharacter></ns2:displayCharacter><ns2:description>19</ns2:description><ns2:value>19.0</ns2:value></ns2:annotationElement><ns2:annotationElement position="3183" colour="-11842741"><ns2:displayCharacter></ns2:displayCharacter><ns2:description>20</ns2:description><ns2:value>20.0</ns2:value></ns2:annotationElement><ns2:annotationElement position="3184" colour="-11842741"><ns2:displayCharacter></ns2:displayCharacter><ns2:description>20</ns2:description><ns2:value>20.0</ns2:value></ns2:annotationElement><ns2:annotationElement position="3185" colour="-12040120"><ns2:displayCharacter></ns2:displayCharacter><ns2:description>16</ns2:description><ns2:value>16.0</ns2:value></ns2:annotationElement><ns2:annotationElement position="3186" colour="-12040120"><ns2:displayCharacter></ns2:displayCharacter><ns2:description>16</ns2:description><ns2:value>16.0</ns2:value></ns2:annotationElement><ns2:annotationElement position="3187" colour="-12040120"><ns2:displayCharacter></ns2:displayCharacter><ns2:description>16</ns2:description><ns2:value>16.0</ns2:value></ns2:annotationElement><ns2:annotationElement position="3188" colour="-12040120"><ns2:displayCharacter></ns2:displayCharacter><ns2:description>16</ns2:description><ns2:value>16.0</ns2:value></ns2:annotationElement><ns2:annotationElement position="3189" colour="-12040120"><ns2:displayCharacter></ns2:displayCharacter><ns2:description>16</ns2:description><ns2:value>16.0</ns2:value></ns2:annotationElement><ns2:annotationElement position="3190" colour="-12040120"><ns2:displayCharacter></ns2:displayCharacter><ns2:description>16</ns2:description><ns2:value>16.0</ns2:value></ns2:annotationElement><ns2:annotationElement position="3191" colour="-12040120"><ns2:displayCharacter></ns2:displayCharacter><ns2:description>16</ns2:description><ns2:value>16.0</ns2:value></ns2:annotationElement><ns2:annotationElement position="3192" colour="-12040120"><ns2:displayCharacter></ns2:displayCharacter><ns2:description>16</ns2:description><ns2:value>16.0</ns2:value></ns2:annotationElement><ns2:annotationElement position="3193" colour="-12040120"><ns2:displayCharacter></ns2:displayCharacter><ns2:description>16</ns2:description><ns2:value>16.0</ns2:value></ns2:annotationElement><ns2:annotationElement position="3194" colour="-12040120"><ns2:displayCharacter></ns2:displayCharacter><ns2:description>16</ns2:description><ns2:value>16.0</ns2:value></ns2:annotationElement><ns2:annotationElement position="3195" colour="-12040120"><ns2:displayCharacter></ns2:displayCharacter><ns2:description>16</ns2:description><ns2:value>16.0</ns2:value></ns2:annotationElement><ns2:annotationElement position="3196" colour="-12040120"><ns2:displayCharacter></ns2:displayCharacter><ns2:description>15</ns2:description><ns2:value>15.0</ns2:value></ns2:annotationElement><ns2:annotationElement position="3197" colour="-12040120"><ns2:displayCharacter></ns2:displayCharacter><ns2:description>15</ns2:description><ns2:value>15.0</ns2:value></ns2:annotationElement><ns2:annotationElement position="3198" colour="-12040120"><ns2:displayCharacter></ns2:displayCharacter><ns2:description>15</ns2:description><ns2:value>15.0</ns2:value></ns2:annotationElement><ns2:annotationElement position="3199" colour="-12040120"><ns2:displayCharacter></ns2:displayCharacter><ns2:description>15</ns2:description><ns2:value>15.0</ns2:value></ns2:annotationElement><ns2:annotationElement position="3200" colour="-12040120"><ns2:displayCharacter></ns2:displayCharacter><ns2:description>15</ns2:description><ns2:value>15.0</ns2:value></ns2:annotationElement><ns2:annotationElement position="3201" colour="-12040120"><ns2:displayCharacter></ns2:displayCharacter><ns2:description>15</ns2:description><ns2:value>15.0</ns2:value></ns2:annotationElement><ns2:annotationElement position="3202" colour="-11908534"><ns2:displayCharacter></ns2:displayCharacter><ns2:description>19</ns2:description><ns2:value>19.0</ns2:value></ns2:annotationElement><ns2:annotationElement position="3203" colour="-11908534"><ns2:displayCharacter></ns2:displayCharacter><ns2:description>18</ns2:description><ns2:value>18.0</ns2:value></ns2:annotationElement><ns2:annotationElement position="3204" colour="-11908534"><ns2:displayCharacter></ns2:displayCharacter><ns2:description>19</ns2:description><ns2:value>19.0</ns2:value></ns2:annotationElement><ns2:annotationElement position="3205" colour="-11908534"><ns2:displayCharacter></ns2:displayCharacter><ns2:description>19</ns2:description><ns2:value>19.0</ns2:value></ns2:annotationElement><ns2:annotationElement position="3206" colour="-11908534"><ns2:displayCharacter></ns2:displayCharacter><ns2:description>19</ns2:description><ns2:value>19.0</ns2:value></ns2:annotationElement><ns2:annotationElement position="3207" colour="-11776948"><ns2:displayCharacter></ns2:displayCharacter><ns2:description>23</ns2:description><ns2:value>23.0</ns2:value></ns2:annotationElement><ns2:annotationElement position="3208" colour="-11842741"><ns2:displayCharacter></ns2:displayCharacter><ns2:description>21</ns2:description><ns2:value>21.0</ns2:value></ns2:annotationElement><ns2:annotationElement position="3209" colour="-11842741"><ns2:displayCharacter></ns2:displayCharacter><ns2:description>21</ns2:description><ns2:value>21.0</ns2:value></ns2:annotationElement><ns2:annotationElement position="3210" colour="-11711155"><ns2:displayCharacter></ns2:displayCharacter><ns2:description>24</ns2:description><ns2:value>24.0</ns2:value></ns2:annotationElement><ns2:annotationElement position="3211" colour="-11776948"><ns2:displayCharacter></ns2:displayCharacter><ns2:description>22</ns2:description><ns2:value>22.0</ns2:value></ns2:annotationElement><ns2:annotationElement position="3212" colour="-11711155"><ns2:displayCharacter></ns2:displayCharacter><ns2:description>24</ns2:description><ns2:value>24.0</ns2:value></ns2:annotationElement><ns2:annotationElement position="3213" colour="-11711155"><ns2:displayCharacter></ns2:displayCharacter><ns2:description>24</ns2:description><ns2:value>24.0</ns2:value></ns2:annotationElement><ns2:annotationElement position="3214" colour="-11711155"><ns2:displayCharacter></ns2:displayCharacter><ns2:description>24</ns2:description><ns2:value>24.0</ns2:value></ns2:annotationElement><ns2:annotationElement position="3215" colour="-12171706"><ns2:displayCharacter></ns2:displayCharacter><ns2:description>11</ns2:description><ns2:value>11.0</ns2:value></ns2:annotationElement><ns2:annotationElement position="3216" colour="-12171706"><ns2:displayCharacter></ns2:displayCharacter><ns2:description>11</ns2:description><ns2:value>11.0</ns2:value></ns2:annotationElement><ns2:annotationElement position="3217" colour="-12171706"><ns2:displayCharacter></ns2:displayCharacter><ns2:description>11</ns2:description><ns2:value>11.0</ns2:value></ns2:annotationElement><ns2:annotationElement position="3218" colour="-12171706"><ns2:displayCharacter></ns2:displayCharacter><ns2:description>11</ns2:description><ns2:value>11.0</ns2:value></ns2:annotationElement><ns2:annotationElement position="3219" colour="-12171706"><ns2:displayCharacter></ns2:displayCharacter><ns2:description>11</ns2:description><ns2:value>11.0</ns2:value></ns2:annotationElement><ns2:annotationElement position="3220" colour="-11711155"><ns2:displayCharacter></ns2:displayCharacter><ns2:description>24</ns2:description><ns2:value>24.0</ns2:value></ns2:annotationElement><ns2:annotationElement position="3221" colour="-11711155"><ns2:displayCharacter></ns2:displayCharacter><ns2:description>24</ns2:description><ns2:value>24.0</ns2:value></ns2:annotationElement><ns2:annotationElement position="3222" colour="-11711155"><ns2:displayCharacter></ns2:displayCharacter><ns2:description>24</ns2:description><ns2:value>24.0</ns2:value></ns2:annotationElement><ns2:annotationElement position="3223" colour="-11711155"><ns2:displayCharacter></ns2:displayCharacter><ns2:description>24</ns2:description><ns2:value>24.0</ns2:value></ns2:annotationElement><ns2:annotationElement position="3224" colour="-11711155"><ns2:displayCharacter></ns2:displayCharacter><ns2:description>24</ns2:description><ns2:value>24.0</ns2:value></ns2:annotationElement><ns2:annotationElement position="3225" colour="-11974327"><ns2:displayCharacter></ns2:displayCharacter><ns2:description>17</ns2:description><ns2:value>17.0</ns2:value></ns2:annotationElement><ns2:annotationElement position="3226" colour="-11974327"><ns2:displayCharacter></ns2:displayCharacter><ns2:description>17</ns2:description><ns2:value>17.0</ns2:value></ns2:annotationElement><ns2:annotationElement position="3227" colour="-11974327"><ns2:displayCharacter></ns2:displayCharacter><ns2:description>17</ns2:description><ns2:value>17.0</ns2:value></ns2:annotationElement><ns2:annotationElement position="3228" colour="-11974327"><ns2:displayCharacter></ns2:displayCharacter><ns2:description>17</ns2:description><ns2:value>17.0</ns2:value></ns2:annotationElement><ns2:annotationElement position="3229" colour="-11974327"><ns2:displayCharacter></ns2:displayCharacter><ns2:description>17</ns2:description><ns2:value>17.0</ns2:value></ns2:annotationElement><ns2:annotationElement position="3230" colour="-11974327"><ns2:displayCharacter></ns2:displayCharacter><ns2:description>17</ns2:description><ns2:value>17.0</ns2:value></ns2:annotationElement><ns2:annotationElement position="3231" colour="-11974327"><ns2:displayCharacter></ns2:displayCharacter><ns2:description>17</ns2:description><ns2:value>17.0</ns2:value></ns2:annotationElement><ns2:annotationElement position="3232" colour="-11711155"><ns2:displayCharacter></ns2:displayCharacter><ns2:description>24</ns2:description><ns2:value>24.0</ns2:value></ns2:annotationElement><ns2:annotationElement position="3233" colour="-11711155"><ns2:displayCharacter></ns2:displayCharacter><ns2:description>24</ns2:description><ns2:value>24.0</ns2:value></ns2:annotationElement><ns2:annotationElement position="3234" colour="-11711155"><ns2:displayCharacter></ns2:displayCharacter><ns2:description>24</ns2:description><ns2:value>24.0</ns2:value></ns2:annotationElement><ns2:annotationElement position="3235" colour="-11711155"><ns2:displayCharacter></ns2:displayCharacter><ns2:description>24</ns2:description><ns2:value>24.0</ns2:value></ns2:annotationElement><ns2:annotationElement position="3236" colour="-11711155"><ns2:displayCharacter></ns2:displayCharacter><ns2:description>24</ns2:description><ns2:value>24.0</ns2:value></ns2:annotationElement><ns2:annotationElement position="3237" colour="-11908534"><ns2:displayCharacter></ns2:displayCharacter><ns2:description>19</ns2:description><ns2:value>19.0</ns2:value></ns2:annotationElement><ns2:annotationElement position="3238" colour="-11908534"><ns2:displayCharacter></ns2:displayCharacter><ns2:description>19</ns2:description><ns2:value>19.0</ns2:value></ns2:annotationElement><ns2:annotationElement position="3239" colour="-11908534"><ns2:displayCharacter></ns2:displayCharacter><ns2:description>19</ns2:description><ns2:value>19.0</ns2:value></ns2:annotationElement><ns2:annotationElement position="3240" colour="-11908534"><ns2:displayCharacter></ns2:displayCharacter><ns2:description>19</ns2:description><ns2:value>19.0</ns2:value></ns2:annotationElement><ns2:annotationElement position="3241" colour="-12369085"><ns2:displayCharacter></ns2:displayCharacter><ns2:description>6</ns2:description><ns2:value>6.0</ns2:value></ns2:annotationElement><ns2:annotationElement position="3242" colour="-12369085"><ns2:displayCharacter></ns2:displayCharacter><ns2:description>6</ns2:description><ns2:value>6.0</ns2:value></ns2:annotationElement><ns2:annotationElement position="3243" colour="-12369085"><ns2:displayCharacter></ns2:displayCharacter><ns2:description>6</ns2:description><ns2:value>6.0</ns2:value></ns2:annotationElement><ns2:annotationElement position="3244" colour="-11711155"><ns2:displayCharacter></ns2:displayCharacter><ns2:description>24</ns2:description><ns2:value>24.0</ns2:value></ns2:annotationElement><ns2:annotationElement position="3245" colour="-11711155"><ns2:displayCharacter></ns2:displayCharacter><ns2:description>24</ns2:description><ns2:value>24.0</ns2:value></ns2:annotationElement><ns2:annotationElement position="3246" colour="-11711155"><ns2:displayCharacter></ns2:displayCharacter><ns2:description>24</ns2:description><ns2:value>24.0</ns2:value></ns2:annotationElement><ns2:annotationElement position="3247" colour="-11711155"><ns2:displayCharacter></ns2:displayCharacter><ns2:description>24</ns2:description><ns2:value>24.0</ns2:value></ns2:annotationElement><ns2:annotationElement position="3248" colour="-11711155"><ns2:displayCharacter></ns2:displayCharacter><ns2:description>24</ns2:description><ns2:value>24.0</ns2:value></ns2:annotationElement><ns2:annotationElement position="3249" colour="-11645362"><ns2:displayCharacter></ns2:displayCharacter><ns2:description>25</ns2:description><ns2:value>25.0</ns2:value></ns2:annotationElement><ns2:annotationElement position="3250" colour="-11645362"><ns2:displayCharacter></ns2:displayCharacter><ns2:description>25</ns2:description><ns2:value>25.0</ns2:value></ns2:annotationElement><ns2:annotationElement position="3251" colour="-11645362"><ns2:displayCharacter></ns2:displayCharacter><ns2:description>25</ns2:description><ns2:value>25.0</ns2:value></ns2:annotationElement><ns2:annotationElement position="3252" colour="-11645362"><ns2:displayCharacter></ns2:displayCharacter><ns2:description>25</ns2:description><ns2:value>25.0</ns2:value></ns2:annotationElement><ns2:annotationElement position="3253" colour="-11645362"><ns2:displayCharacter></ns2:displayCharacter><ns2:description>25</ns2:description><ns2:value>25.0</ns2:value></ns2:annotationElement><ns2:annotationElement position="3254" colour="-11645362"><ns2:displayCharacter></ns2:displayCharacter><ns2:description>25</ns2:description><ns2:value>25.0</ns2:value></ns2:annotationElement><ns2:annotationElement position="3255" colour="-11645362"><ns2:displayCharacter></ns2:displayCharacter><ns2:description>25</ns2:description><ns2:value>25.0</ns2:value></ns2:annotationElement><ns2:annotationElement position="3256" colour="-11645362"><ns2:displayCharacter></ns2:displayCharacter><ns2:description>25</ns2:description><ns2:value>25.0</ns2:value></ns2:annotationElement><ns2:annotationElement position="3257" colour="-11645362"><ns2:displayCharacter></ns2:displayCharacter><ns2:description>25</ns2:description><ns2:value>25.0</ns2:value></ns2:annotationElement><ns2:annotationElement position="3258" colour="-11645362"><ns2:displayCharacter></ns2:displayCharacter><ns2:description>25</ns2:description><ns2:value>25.0</ns2:value></ns2:annotationElement><ns2:annotationElement position="3259" colour="-11645362"><ns2:displayCharacter></ns2:displayCharacter><ns2:description>25</ns2:description><ns2:value>25.0</ns2:value></ns2:annotationElement><ns2:annotationElement position="3260" colour="-11645362"><ns2:displayCharacter></ns2:displayCharacter><ns2:description>25</ns2:description><ns2:value>25.0</ns2:value></ns2:annotationElement><ns2:annotationElement position="3261" colour="-11645362"><ns2:displayCharacter></ns2:displayCharacter><ns2:description>25</ns2:description><ns2:value>25.0</ns2:value></ns2:annotationElement><ns2:annotationElement position="3262" colour="-11645362"><ns2:displayCharacter></ns2:displayCharacter><ns2:description>25</ns2:description><ns2:value>25.0</ns2:value></ns2:annotationElement><ns2:annotationElement position="3263" colour="-11645362"><ns2:displayCharacter></ns2:displayCharacter><ns2:description>25</ns2:description><ns2:value>25.0</ns2:value></ns2:annotationElement><ns2:annotationElement position="3264" colour="-11645362"><ns2:displayCharacter></ns2:displayCharacter><ns2:description>25</ns2:description><ns2:value>25.0</ns2:value></ns2:annotationElement><ns2:annotationElement position="3265" colour="-11645362"><ns2:displayCharacter></ns2:displayCharacter><ns2:description>25</ns2:description><ns2:value>25.0</ns2:value></ns2:annotationElement><ns2:annotationElement position="3266" colour="-11842741"><ns2:displayCharacter></ns2:displayCharacter><ns2:description>20</ns2:description><ns2:value>20.0</ns2:value></ns2:annotationElement><ns2:annotationElement position="3267" colour="-11842741"><ns2:displayCharacter></ns2:displayCharacter><ns2:description>20</ns2:description><ns2:value>20.0</ns2:value></ns2:annotationElement><ns2:annotationElement position="3268" colour="-11842741"><ns2:displayCharacter></ns2:displayCharacter><ns2:description>20</ns2:description><ns2:value>20.0</ns2:value></ns2:annotationElement><ns2:annotationElement position="3269" colour="-11842741"><ns2:displayCharacter></ns2:displayCharacter><ns2:description>20</ns2:description><ns2:value>20.0</ns2:value></ns2:annotationElement><ns2:annotationElement position="3270" colour="-11842741"><ns2:displayCharacter></ns2:displayCharacter><ns2:description>20</ns2:description><ns2:value>20.0</ns2:value></ns2:annotationElement><ns2:annotationElement position="3271" colour="-11842741"><ns2:displayCharacter></ns2:displayCharacter><ns2:description>20</ns2:description><ns2:value>20.0</ns2:value></ns2:annotationElement><ns2:annotationElement position="3272" colour="-11842741"><ns2:displayCharacter></ns2:displayCharacter><ns2:description>20</ns2:description><ns2:value>20.0</ns2:value></ns2:annotationElement><ns2:annotationElement position="3273" colour="-11645362"><ns2:displayCharacter></ns2:displayCharacter><ns2:description>25</ns2:description><ns2:value>25.0</ns2:value></ns2:annotationElement><ns2:annotationElement position="3274" colour="-11645362"><ns2:displayCharacter></ns2:displayCharacter><ns2:description>25</ns2:description><ns2:value>25.0</ns2:value></ns2:annotationElement><ns2:annotationElement position="3275" colour="-11645362"><ns2:displayCharacter></ns2:displayCharacter><ns2:description>25</ns2:description><ns2:value>25.0</ns2:value></ns2:annotationElement><ns2:annotationElement position="3276" colour="-11645362"><ns2:displayCharacter></ns2:displayCharacter><ns2:description>25</ns2:description><ns2:value>25.0</ns2:value></ns2:annotationElement><ns2:annotationElement position="3277" colour="-11908534"><ns2:displayCharacter></ns2:displayCharacter><ns2:description>19</ns2:description><ns2:value>19.0</ns2:value></ns2:annotationElement><ns2:annotationElement position="3278" colour="-11645362"><ns2:displayCharacter></ns2:displayCharacter><ns2:description>25</ns2:description><ns2:value>25.0</ns2:value></ns2:annotationElement><ns2:annotationElement position="3279" colour="-11645362"><ns2:displayCharacter></ns2:displayCharacter><ns2:description>25</ns2:description><ns2:value>25.0</ns2:value></ns2:annotationElement><ns2:annotationElement position="3280" colour="-11645362"><ns2:displayCharacter></ns2:displayCharacter><ns2:description>25</ns2:description><ns2:value>25.0</ns2:value></ns2:annotationElement><ns2:annotationElement position="3281" colour="-11645362"><ns2:displayCharacter></ns2:displayCharacter><ns2:description>25</ns2:description><ns2:value>25.0</ns2:value></ns2:annotationElement><ns2:annotationElement position="3282" colour="-11645362"><ns2:displayCharacter></ns2:displayCharacter><ns2:description>25</ns2:description><ns2:value>25.0</ns2:value></ns2:annotationElement><ns2:annotationElement position="3283" colour="-11645362"><ns2:displayCharacter></ns2:displayCharacter><ns2:description>25</ns2:description><ns2:value>25.0</ns2:value></ns2:annotationElement><ns2:annotationElement position="3284" colour="-11645362"><ns2:displayCharacter></ns2:displayCharacter><ns2:description>25</ns2:description><ns2:value>25.0</ns2:value></ns2:annotationElement><ns2:annotationElement position="3285" colour="-11645362"><ns2:displayCharacter></ns2:displayCharacter><ns2:description>25</ns2:description><ns2:value>25.0</ns2:value></ns2:annotationElement><ns2:annotationElement position="3286" colour="-11645362"><ns2:displayCharacter></ns2:displayCharacter><ns2:description>25</ns2:description><ns2:value>25.0</ns2:value></ns2:annotationElement><ns2:annotationElement position="3287" colour="-11645362"><ns2:displayCharacter></ns2:displayCharacter><ns2:description>25</ns2:description><ns2:value>25.0</ns2:value></ns2:annotationElement><ns2:annotationElement position="3288" colour="-11645362"><ns2:displayCharacter></ns2:displayCharacter><ns2:description>25</ns2:description><ns2:value>25.0</ns2:value></ns2:annotationElement><ns2:annotationElement position="3289" colour="-11645362"><ns2:displayCharacter></ns2:displayCharacter><ns2:description>25</ns2:description><ns2:value>25.0</ns2:value></ns2:annotationElement><ns2:annotationElement position="3290" colour="-11645362"><ns2:displayCharacter></ns2:displayCharacter><ns2:description>25</ns2:description><ns2:value>25.0</ns2:value></ns2:annotationElement><ns2:annotationElement position="3291" colour="-11645362"><ns2:displayCharacter></ns2:displayCharacter><ns2:description>25</ns2:description><ns2:value>25.0</ns2:value></ns2:annotationElement><ns2:annotationElement position="3292" colour="-11908534"><ns2:displayCharacter></ns2:displayCharacter><ns2:description>19</ns2:description><ns2:value>19.0</ns2:value></ns2:annotationElement><ns2:annotationElement position="3293" colour="-11908534"><ns2:displayCharacter></ns2:displayCharacter><ns2:description>19</ns2:description><ns2:value>19.0</ns2:value></ns2:annotationElement><ns2:annotationElement position="3294" colour="-11842741"><ns2:displayCharacter></ns2:displayCharacter><ns2:description>20</ns2:description><ns2:value>20.0</ns2:value></ns2:annotationElement><ns2:annotationElement position="3295" colour="-11842741"><ns2:displayCharacter></ns2:displayCharacter><ns2:description>20</ns2:description><ns2:value>20.0</ns2:value></ns2:annotationElement><ns2:annotationElement position="3296" colour="-11645362"><ns2:displayCharacter></ns2:displayCharacter><ns2:description>25</ns2:description><ns2:value>25.0</ns2:value></ns2:annotationElement><ns2:annotationElement position="3297" colour="-11645362"><ns2:displayCharacter></ns2:displayCharacter><ns2:description>25</ns2:description><ns2:value>25.0</ns2:value></ns2:annotationElement><ns2:annotationElement position="3298" colour="-11645362"><ns2:displayCharacter></ns2:displayCharacter><ns2:description>25</ns2:description><ns2:value>25.0</ns2:value></ns2:annotationElement><ns2:annotationElement position="3299" colour="-11645362"><ns2:displayCharacter></ns2:displayCharacter><ns2:description>25</ns2:description><ns2:value>25.0</ns2:value></ns2:annotationElement><ns2:annotationElement position="3300" colour="-11645362"><ns2:displayCharacter></ns2:displayCharacter><ns2:description>25</ns2:description><ns2:value>25.0</ns2:value></ns2:annotationElement><ns2:annotationElement position="3301" colour="-11645362"><ns2:displayCharacter></ns2:displayCharacter><ns2:description>25</ns2:description><ns2:value>25.0</ns2:value></ns2:annotationElement><ns2:annotationElement position="3302" colour="-11645362"><ns2:displayCharacter></ns2:displayCharacter><ns2:description>25</ns2:description><ns2:value>25.0</ns2:value></ns2:annotationElement><ns2:annotationElement position="3303" colour="-11645362"><ns2:displayCharacter></ns2:displayCharacter><ns2:description>25</ns2:description><ns2:value>25.0</ns2:value></ns2:annotationElement><ns2:annotationElement position="3304" colour="-11645362"><ns2:displayCharacter></ns2:displayCharacter><ns2:description>25</ns2:description><ns2:value>25.0</ns2:value></ns2:annotationElement><ns2:annotationElement position="3305" colour="-11645362"><ns2:displayCharacter></ns2:displayCharacter><ns2:description>25</ns2:description><ns2:value>25.0</ns2:value></ns2:annotationElement><ns2:annotationElement position="3306" colour="-11645362"><ns2:displayCharacter></ns2:displayCharacter><ns2:description>25</ns2:description><ns2:value>25.0</ns2:value></ns2:annotationElement><ns2:annotationElement position="3307" colour="-11645362"><ns2:displayCharacter></ns2:displayCharacter><ns2:description>25</ns2:description><ns2:value>25.0</ns2:value></ns2:annotationElement><ns2:annotationElement position="3308" colour="-11645362"><ns2:displayCharacter></ns2:displayCharacter><ns2:description>25</ns2:description><ns2:value>25.0</ns2:value></ns2:annotationElement><ns2:annotationElement position="3309" colour="-12171706"><ns2:displayCharacter></ns2:displayCharacter><ns2:description>12</ns2:description><ns2:value>12.0</ns2:value></ns2:annotationElement><ns2:annotationElement position="3310" colour="-12171706"><ns2:displayCharacter></ns2:displayCharacter><ns2:description>12</ns2:description><ns2:value>12.0</ns2:value></ns2:annotationElement><ns2:annotationElement position="3311" colour="-12171706"><ns2:displayCharacter></ns2:displayCharacter><ns2:description>12</ns2:description><ns2:value>12.0</ns2:value></ns2:annotationElement><ns2:annotationElement position="3312" colour="-12171706"><ns2:displayCharacter></ns2:displayCharacter><ns2:description>12</ns2:description><ns2:value>12.0</ns2:value></ns2:annotationElement><ns2:annotationElement position="3313" colour="-12171706"><ns2:displayCharacter></ns2:displayCharacter><ns2:description>12</ns2:description><ns2:value>12.0</ns2:value></ns2:annotationElement><ns2:annotationElement position="3314" colour="-12171706"><ns2:displayCharacter></ns2:displayCharacter><ns2:description>12</ns2:description><ns2:value>12.0</ns2:value></ns2:annotationElement><ns2:annotationElement position="3315" colour="-12171706"><ns2:displayCharacter></ns2:displayCharacter><ns2:description>12</ns2:description><ns2:value>12.0</ns2:value></ns2:annotationElement><ns2:annotationElement position="3316" colour="-12171706"><ns2:displayCharacter></ns2:displayCharacter><ns2:description>12</ns2:description><ns2:value>12.0</ns2:value></ns2:annotationElement><ns2:annotationElement position="3317" colour="-12171706"><ns2:displayCharacter></ns2:displayCharacter><ns2:description>12</ns2:description><ns2:value>12.0</ns2:value></ns2:annotationElement><ns2:annotationElement position="3318" colour="-11645362"><ns2:displayCharacter></ns2:displayCharacter><ns2:description>25</ns2:description><ns2:value>25.0</ns2:value></ns2:annotationElement><ns2:annotationElement position="3319" colour="-11645362"><ns2:displayCharacter></ns2:displayCharacter><ns2:description>25</ns2:description><ns2:value>25.0</ns2:value></ns2:annotationElement><ns2:annotationElement position="3320" colour="-11645362"><ns2:displayCharacter></ns2:displayCharacter><ns2:description>25</ns2:description><ns2:value>25.0</ns2:value></ns2:annotationElement><ns2:annotationElement position="3321" colour="-11645362"><ns2:displayCharacter></ns2:displayCharacter><ns2:description>25</ns2:description><ns2:value>25.0</ns2:value></ns2:annotationElement><ns2:annotationElement position="3322" colour="-11645362"><ns2:displayCharacter></ns2:displayCharacter><ns2:description>25</ns2:description><ns2:value>25.0</ns2:value></ns2:annotationElement><ns2:annotationElement position="3323" colour="-11645362"><ns2:displayCharacter></ns2:displayCharacter><ns2:description>25</ns2:description><ns2:value>25.0</ns2:value></ns2:annotationElement><ns2:annotationElement position="3324" colour="-11645362"><ns2:displayCharacter></ns2:displayCharacter><ns2:description>25</ns2:description><ns2:value>25.0</ns2:value></ns2:annotationElement><ns2:annotationElement position="3325" colour="-11645362"><ns2:displayCharacter></ns2:displayCharacter><ns2:description>25</ns2:description><ns2:value>25.0</ns2:value></ns2:annotationElement><ns2:annotationElement position="3326" colour="-11645362"><ns2:displayCharacter></ns2:displayCharacter><ns2:description>25</ns2:description><ns2:value>25.0</ns2:value></ns2:annotationElement><ns2:annotationElement position="3327" colour="-11645362"><ns2:displayCharacter></ns2:displayCharacter><ns2:description>25</ns2:description><ns2:value>25.0</ns2:value></ns2:annotationElement><ns2:annotationElement position="3328" colour="-11645362"><ns2:displayCharacter></ns2:displayCharacter><ns2:description>25</ns2:description><ns2:value>25.0</ns2:value></ns2:annotationElement><ns2:annotationElement position="3329" colour="-11645362"><ns2:displayCharacter></ns2:displayCharacter><ns2:description>25</ns2:description><ns2:value>25.0</ns2:value></ns2:annotationElement><ns2:annotationElement position="3330" colour="-11645362"><ns2:displayCharacter></ns2:displayCharacter><ns2:description>25</ns2:description><ns2:value>25.0</ns2:value></ns2:annotationElement><ns2:annotationElement position="3331" colour="-11645362"><ns2:displayCharacter></ns2:displayCharacter><ns2:description>25</ns2:description><ns2:value>25.0</ns2:value></ns2:annotationElement><ns2:annotationElement position="3332" colour="-11645362"><ns2:displayCharacter></ns2:displayCharacter><ns2:description>25</ns2:description><ns2:value>25.0</ns2:value></ns2:annotationElement><ns2:annotationElement position="3333" colour="-11645362"><ns2:displayCharacter></ns2:displayCharacter><ns2:description>25</ns2:description><ns2:value>25.0</ns2:value></ns2:annotationElement><ns2:annotationElement position="3334" colour="-11645362"><ns2:displayCharacter></ns2:displayCharacter><ns2:description>25</ns2:description><ns2:value>25.0</ns2:value></ns2:annotationElement><ns2:annotationElement position="3335" colour="-11645362"><ns2:displayCharacter></ns2:displayCharacter><ns2:description>25</ns2:description><ns2:value>25.0</ns2:value></ns2:annotationElement><ns2:annotationElement position="3336" colour="-11645362"><ns2:displayCharacter></ns2:displayCharacter><ns2:description>25</ns2:description><ns2:value>25.0</ns2:value></ns2:annotationElement><ns2:annotationElement position="3337" colour="-12171706"><ns2:displayCharacter></ns2:displayCharacter><ns2:description>12</ns2:description><ns2:value>12.0</ns2:value></ns2:annotationElement><ns2:annotationElement position="3338" colour="-12171706"><ns2:displayCharacter></ns2:displayCharacter><ns2:description>12</ns2:description><ns2:value>12.0</ns2:value></ns2:annotationElement><ns2:annotationElement position="3339" colour="-12171706"><ns2:displayCharacter></ns2:displayCharacter><ns2:description>12</ns2:description><ns2:value>12.0</ns2:value></ns2:annotationElement><ns2:annotationElement position="3340" colour="-11645362"><ns2:displayCharacter></ns2:displayCharacter><ns2:description>25</ns2:description><ns2:value>25.0</ns2:value></ns2:annotationElement><ns2:annotationElement position="3341" colour="-11645362"><ns2:displayCharacter></ns2:displayCharacter><ns2:description>25</ns2:description><ns2:value>25.0</ns2:value></ns2:annotationElement><ns2:annotationElement position="3342" colour="-11645362"><ns2:displayCharacter></ns2:displayCharacter><ns2:description>25</ns2:description><ns2:value>25.0</ns2:value></ns2:annotationElement><ns2:annotationElement position="3343" colour="-12566464"><ns2:displayCharacter></ns2:displayCharacter><ns2:description>1</ns2:description><ns2:value>1.0</ns2:value></ns2:annotationElement><ns2:annotationElement position="3344" colour="-12566464"><ns2:displayCharacter></ns2:displayCharacter><ns2:description>1</ns2:description><ns2:value>1.0</ns2:value></ns2:annotationElement><ns2:annotationElement position="3345" colour="-12566464"><ns2:displayCharacter></ns2:displayCharacter><ns2:description>1</ns2:description><ns2:value>1.0</ns2:value></ns2:annotationElement><ns2:annotationElement position="3346" colour="-12566464"><ns2:displayCharacter></ns2:displayCharacter><ns2:description>1</ns2:description><ns2:value>1.0</ns2:value></ns2:annotationElement><ns2:annotationElement position="3347" colour="-12566464"><ns2:displayCharacter></ns2:displayCharacter><ns2:description>1</ns2:description><ns2:value>1.0</ns2:value></ns2:annotationElement><ns2:annotationElement position="3348" colour="-12566464"><ns2:displayCharacter></ns2:displayCharacter><ns2:description>1</ns2:description><ns2:value>1.0</ns2:value></ns2:annotationElement><ns2:annotationElement position="3349" colour="-12566464"><ns2:displayCharacter></ns2:displayCharacter><ns2:description>1</ns2:description><ns2:value>1.0</ns2:value></ns2:annotationElement><ns2:annotationElement position="3350" colour="-12566464"><ns2:displayCharacter></ns2:displayCharacter><ns2:description>1</ns2:description><ns2:value>1.0</ns2:value></ns2:annotationElement><ns2:annotationElement position="3351" colour="-12566464"><ns2:displayCharacter></ns2:displayCharacter><ns2:description>1</ns2:description><ns2:value>1.0</ns2:value></ns2:annotationElement><ns2:annotationElement position="3352" colour="-12566464"><ns2:displayCharacter></ns2:displayCharacter><ns2:description>1</ns2:description><ns2:value>1.0</ns2:value></ns2:annotationElement><ns2:annotationElement position="3353" colour="-12566464"><ns2:displayCharacter></ns2:displayCharacter><ns2:description>1</ns2:description><ns2:value>1.0</ns2:value></ns2:annotationElement><ns2:annotationElement position="3354" colour="-12566464"><ns2:displayCharacter></ns2:displayCharacter><ns2:description>1</ns2:description><ns2:value>1.0</ns2:value></ns2:annotationElement><ns2:annotationElement position="3355" colour="-12566464"><ns2:displayCharacter></ns2:displayCharacter><ns2:description>1</ns2:description><ns2:value>1.0</ns2:value></ns2:annotationElement><ns2:annotationElement position="3356" colour="-11842741"><ns2:displayCharacter></ns2:displayCharacter><ns2:description>20</ns2:description><ns2:value>20.0</ns2:value></ns2:annotationElement><ns2:annotationElement position="3357" colour="-11842741"><ns2:displayCharacter></ns2:displayCharacter><ns2:description>20</ns2:description><ns2:value>20.0</ns2:value></ns2:annotationElement><ns2:annotationElement position="3358" colour="-11842741"><ns2:displayCharacter></ns2:displayCharacter><ns2:description>20</ns2:description><ns2:value>20.0</ns2:value></ns2:annotationElement><ns2:annotationElement position="3359" colour="-11842741"><ns2:displayCharacter></ns2:displayCharacter><ns2:description>20</ns2:description><ns2:value>20.0</ns2:value></ns2:annotationElement><ns2:annotationElement position="3360" colour="-11842741"><ns2:displayCharacter></ns2:displayCharacter><ns2:description>20</ns2:description><ns2:value>20.0</ns2:value></ns2:annotationElement><ns2:annotationElement position="3361" colour="-11842741"><ns2:displayCharacter></ns2:displayCharacter><ns2:description>20</ns2:description><ns2:value>20.0</ns2:value></ns2:annotationElement><ns2:annotationElement position="3362" colour="-11842741"><ns2:displayCharacter></ns2:displayCharacter><ns2:description>20</ns2:description><ns2:value>20.0</ns2:value></ns2:annotationElement><ns2:annotationElement position="3363" colour="-11842741"><ns2:displayCharacter></ns2:displayCharacter><ns2:description>20</ns2:description><ns2:value>20.0</ns2:value></ns2:annotationElement><ns2:annotationElement position="3364" colour="-11842741"><ns2:displayCharacter></ns2:displayCharacter><ns2:description>20</ns2:description><ns2:value>20.0</ns2:value></ns2:annotationElement><ns2:annotationElement position="3365" colour="-11842741"><ns2:displayCharacter></ns2:displayCharacter><ns2:description>20</ns2:description><ns2:value>20.0</ns2:value></ns2:annotationElement><ns2:annotationElement position="3366" colour="-11842741"><ns2:displayCharacter></ns2:displayCharacter><ns2:description>20</ns2:description><ns2:value>20.0</ns2:value></ns2:annotationElement><ns2:annotationElement position="3367" colour="-11842741"><ns2:displayCharacter></ns2:displayCharacter><ns2:description>20</ns2:description><ns2:value>20.0</ns2:value></ns2:annotationElement><ns2:annotationElement position="3368" colour="-11842741"><ns2:displayCharacter></ns2:displayCharacter><ns2:description>20</ns2:description><ns2:value>20.0</ns2:value></ns2:annotationElement><ns2:annotationElement position="3369" colour="-11842741"><ns2:displayCharacter></ns2:displayCharacter><ns2:description>20</ns2:description><ns2:value>20.0</ns2:value></ns2:annotationElement><ns2:annotationElement position="3370" colour="-11842741"><ns2:displayCharacter></ns2:displayCharacter><ns2:description>20</ns2:description><ns2:value>20.0</ns2:value></ns2:annotationElement><ns2:annotationElement position="3371" colour="-11842741"><ns2:displayCharacter></ns2:displayCharacter><ns2:description>20</ns2:description><ns2:value>20.0</ns2:value></ns2:annotationElement><ns2:annotationElement position="3372" colour="-11842741"><ns2:displayCharacter></ns2:displayCharacter><ns2:description>20</ns2:description><ns2:value>20.0</ns2:value></ns2:annotationElement><ns2:annotationElement position="3373" colour="-11842741"><ns2:displayCharacter></ns2:displayCharacter><ns2:description>20</ns2:description><ns2:value>20.0</ns2:value></ns2:annotationElement><ns2:annotationElement position="3374" colour="-11842741"><ns2:displayCharacter></ns2:displayCharacter><ns2:description>20</ns2:description><ns2:value>20.0</ns2:value></ns2:annotationElement><ns2:annotationElement position="3375" colour="-11842741"><ns2:displayCharacter></ns2:displayCharacter><ns2:description>20</ns2:description><ns2:value>20.0</ns2:value></ns2:annotationElement><ns2:annotationElement position="3376" colour="-11842741"><ns2:displayCharacter></ns2:displayCharacter><ns2:description>20</ns2:description><ns2:value>20.0</ns2:value></ns2:annotationElement><ns2:annotationElement position="3377" colour="-11842741"><ns2:displayCharacter></ns2:displayCharacter><ns2:description>20</ns2:description><ns2:value>20.0</ns2:value></ns2:annotationElement><ns2:annotationElement position="3378" colour="-11842741"><ns2:displayCharacter></ns2:displayCharacter><ns2:description>20</ns2:description><ns2:value>20.0</ns2:value></ns2:annotationElement><ns2:annotationElement position="3379" colour="-11842741"><ns2:displayCharacter></ns2:displayCharacter><ns2:description>20</ns2:description><ns2:value>20.0</ns2:value></ns2:annotationElement><ns2:annotationElement position="3380" colour="-11842741"><ns2:displayCharacter></ns2:displayCharacter><ns2:description>20</ns2:description><ns2:value>20.0</ns2:value></ns2:annotationElement><ns2:annotationElement position="3381" colour="-12369085"><ns2:displayCharacter></ns2:displayCharacter><ns2:description>7</ns2:description><ns2:value>7.0</ns2:value></ns2:annotationElement><ns2:annotationElement position="3382" colour="-12369085"><ns2:displayCharacter></ns2:displayCharacter><ns2:description>7</ns2:description><ns2:value>7.0</ns2:value></ns2:annotationElement><ns2:annotationElement position="3383" colour="-12369085"><ns2:displayCharacter></ns2:displayCharacter><ns2:description>7</ns2:description><ns2:value>7.0</ns2:value></ns2:annotationElement><ns2:annotationElement position="3384" colour="-12369085"><ns2:displayCharacter></ns2:displayCharacter><ns2:description>7</ns2:description><ns2:value>7.0</ns2:value></ns2:annotationElement><ns2:annotationElement position="3385" colour="-12369085"><ns2:displayCharacter></ns2:displayCharacter><ns2:description>7</ns2:description><ns2:value>7.0</ns2:value></ns2:annotationElement><ns2:annotationElement position="3386" colour="-12369085"><ns2:displayCharacter></ns2:displayCharacter><ns2:description>7</ns2:description><ns2:value>7.0</ns2:value></ns2:annotationElement><ns2:annotationElement position="3387" colour="-12369085"><ns2:displayCharacter></ns2:displayCharacter><ns2:description>7</ns2:description><ns2:value>7.0</ns2:value></ns2:annotationElement><ns2:annotationElement position="3388" colour="-12369085"><ns2:displayCharacter></ns2:displayCharacter><ns2:description>7</ns2:description><ns2:value>7.0</ns2:value></ns2:annotationElement><ns2:annotationElement position="3389" colour="-12369085"><ns2:displayCharacter></ns2:displayCharacter><ns2:description>7</ns2:description><ns2:value>7.0</ns2:value></ns2:annotationElement><ns2:annotationElement position="3390" colour="-11842741"><ns2:displayCharacter></ns2:displayCharacter><ns2:description>20</ns2:description><ns2:value>20.0</ns2:value></ns2:annotationElement><ns2:annotationElement position="3391" colour="-11842741"><ns2:displayCharacter></ns2:displayCharacter><ns2:description>20</ns2:description><ns2:value>20.0</ns2:value></ns2:annotationElement><ns2:annotationElement position="3392" colour="-11842741"><ns2:displayCharacter></ns2:displayCharacter><ns2:description>20</ns2:description><ns2:value>20.0</ns2:value></ns2:annotationElement><ns2:annotationElement position="3393" colour="-11842741"><ns2:displayCharacter></ns2:displayCharacter><ns2:description>20</ns2:description><ns2:value>20.0</ns2:value></ns2:annotationElement><ns2:annotationElement position="3394" colour="-11645362"><ns2:displayCharacter></ns2:displayCharacter><ns2:description>25</ns2:description><ns2:value>25.0</ns2:value></ns2:annotationElement><ns2:annotationElement position="3395" colour="-11645362"><ns2:displayCharacter></ns2:displayCharacter><ns2:description>25</ns2:description><ns2:value>25.0</ns2:value></ns2:annotationElement><ns2:annotationElement position="3396" colour="-11645362"><ns2:displayCharacter></ns2:displayCharacter><ns2:description>25</ns2:description><ns2:value>25.0</ns2:value></ns2:annotationElement><ns2:annotationElement position="3397" colour="-11645362"><ns2:displayCharacter></ns2:displayCharacter><ns2:description>25</ns2:description><ns2:value>25.0</ns2:value></ns2:annotationElement><ns2:annotationElement position="3398" colour="-12171706"><ns2:displayCharacter></ns2:displayCharacter><ns2:description>12</ns2:description><ns2:value>12.0</ns2:value></ns2:annotationElement><ns2:annotationElement position="3399" colour="-12171706"><ns2:displayCharacter></ns2:displayCharacter><ns2:description>12</ns2:description><ns2:value>12.0</ns2:value></ns2:annotationElement><ns2:annotationElement position="3400" colour="-12369085"><ns2:displayCharacter></ns2:displayCharacter><ns2:description>7</ns2:description><ns2:value>7.0</ns2:value></ns2:annotationElement><ns2:annotationElement position="3401" colour="-12369085"><ns2:displayCharacter></ns2:displayCharacter><ns2:description>7</ns2:description><ns2:value>7.0</ns2:value></ns2:annotationElement><ns2:annotationElement position="3402" colour="-11645362"><ns2:displayCharacter></ns2:displayCharacter><ns2:description>25</ns2:description><ns2:value>25.0</ns2:value></ns2:annotationElement><ns2:annotationElement position="3403" colour="-11711155"><ns2:displayCharacter></ns2:displayCharacter><ns2:description>24</ns2:description><ns2:value>24.0</ns2:value></ns2:annotationElement><ns2:annotationElement position="3404" colour="-11908534"><ns2:displayCharacter></ns2:displayCharacter><ns2:description>19</ns2:description><ns2:value>19.0</ns2:value></ns2:annotationElement><ns2:annotationElement position="3405" colour="-11908534"><ns2:displayCharacter></ns2:displayCharacter><ns2:description>19</ns2:description><ns2:value>19.0</ns2:value></ns2:annotationElement><ns2:annotationElement position="3406" colour="-11711155"><ns2:displayCharacter></ns2:displayCharacter><ns2:description>24</ns2:description><ns2:value>24.0</ns2:value></ns2:annotationElement><ns2:annotationElement position="3407" colour="-11645362"><ns2:displayCharacter></ns2:displayCharacter><ns2:description>25</ns2:description><ns2:value>25.0</ns2:value></ns2:annotationElement><ns2:annotationElement position="3408" colour="-11645362"><ns2:displayCharacter></ns2:displayCharacter><ns2:description>25</ns2:description><ns2:value>25.0</ns2:value></ns2:annotationElement><ns2:annotationElement position="3409" colour="-11645362"><ns2:displayCharacter></ns2:displayCharacter><ns2:description>25</ns2:description><ns2:value>25.0</ns2:value></ns2:annotationElement><ns2:annotationElement position="3410" colour="-11645362"><ns2:displayCharacter></ns2:displayCharacter><ns2:description>25</ns2:description><ns2:value>25.0</ns2:value></ns2:annotationElement><ns2:annotationElement position="3411" colour="-11645362"><ns2:displayCharacter></ns2:displayCharacter><ns2:description>25</ns2:description><ns2:value>25.0</ns2:value></ns2:annotationElement><ns2:annotationElement position="3412" colour="-11645362"><ns2:displayCharacter></ns2:displayCharacter><ns2:description>25</ns2:description><ns2:value>25.0</ns2:value></ns2:annotationElement><ns2:annotationElement position="3413" colour="-11645362"><ns2:displayCharacter></ns2:displayCharacter><ns2:description>25</ns2:description><ns2:value>25.0</ns2:value></ns2:annotationElement><ns2:annotationElement position="3414" colour="-11645362"><ns2:displayCharacter></ns2:displayCharacter><ns2:description>25</ns2:description><ns2:value>25.0</ns2:value></ns2:annotationElement><ns2:annotationElement position="3415" colour="-11645362"><ns2:displayCharacter></ns2:displayCharacter><ns2:description>25</ns2:description><ns2:value>25.0</ns2:value></ns2:annotationElement><ns2:annotationElement position="3416" colour="-11645362"><ns2:displayCharacter></ns2:displayCharacter><ns2:description>25</ns2:description><ns2:value>25.0</ns2:value></ns2:annotationElement><ns2:annotationElement position="3417" colour="-11645362"><ns2:displayCharacter></ns2:displayCharacter><ns2:description>25</ns2:description><ns2:value>25.0</ns2:value></ns2:annotationElement><ns2:annotationElement position="3418" colour="-11645362"><ns2:displayCharacter></ns2:displayCharacter><ns2:description>25</ns2:description><ns2:value>25.0</ns2:value></ns2:annotationElement><ns2:annotationElement position="3419" colour="-11645362"><ns2:displayCharacter></ns2:displayCharacter><ns2:description>25</ns2:description><ns2:value>25.0</ns2:value></ns2:annotationElement><ns2:annotationElement position="3420" colour="-11645362"><ns2:displayCharacter></ns2:displayCharacter><ns2:description>25</ns2:description><ns2:value>25.0</ns2:value></ns2:annotationElement><ns2:annotationElement position="3421" colour="-12171706"><ns2:displayCharacter></ns2:displayCharacter><ns2:description>12</ns2:description><ns2:value>12.0</ns2:value></ns2:annotationElement><ns2:annotationElement position="3422" colour="-12171706"><ns2:displayCharacter></ns2:displayCharacter><ns2:description>12</ns2:description><ns2:value>12.0</ns2:value></ns2:annotationElement><ns2:annotationElement position="3423" colour="-12171706"><ns2:displayCharacter></ns2:displayCharacter><ns2:description>12</ns2:description><ns2:value>12.0</ns2:value></ns2:annotationElement><ns2:annotationElement position="3424" colour="-12171706"><ns2:displayCharacter></ns2:displayCharacter><ns2:description>12</ns2:description><ns2:value>12.0</ns2:value></ns2:annotationElement><ns2:annotationElement position="3425" colour="-12171706"><ns2:displayCharacter></ns2:displayCharacter><ns2:description>11</ns2:description><ns2:value>11.0</ns2:value></ns2:annotationElement><ns2:annotationElement position="3426" colour="-12171706"><ns2:displayCharacter></ns2:displayCharacter><ns2:description>12</ns2:description><ns2:value>12.0</ns2:value></ns2:annotationElement><ns2:annotationElement position="3427" colour="-12171706"><ns2:displayCharacter></ns2:displayCharacter><ns2:description>12</ns2:description><ns2:value>12.0</ns2:value></ns2:annotationElement><ns2:annotationElement position="3428" colour="-12171706"><ns2:displayCharacter></ns2:displayCharacter><ns2:description>12</ns2:description><ns2:value>12.0</ns2:value></ns2:annotationElement><ns2:annotationElement position="3429" colour="-12171706"><ns2:displayCharacter></ns2:displayCharacter><ns2:description>12</ns2:description><ns2:value>12.0</ns2:value></ns2:annotationElement><ns2:annotationElement position="3430" colour="-12171706"><ns2:displayCharacter></ns2:displayCharacter><ns2:description>12</ns2:description><ns2:value>12.0</ns2:value></ns2:annotationElement><ns2:annotationElement position="3431" colour="-12369085"><ns2:displayCharacter></ns2:displayCharacter><ns2:description>7</ns2:description><ns2:value>7.0</ns2:value></ns2:annotationElement><ns2:annotationElement position="3432" colour="-12369085"><ns2:displayCharacter></ns2:displayCharacter><ns2:description>7</ns2:description><ns2:value>7.0</ns2:value></ns2:annotationElement><ns2:annotationElement position="3433" colour="-12171706"><ns2:displayCharacter></ns2:displayCharacter><ns2:description>12</ns2:description><ns2:value>12.0</ns2:value></ns2:annotationElement><ns2:annotationElement position="3434" colour="-12171706"><ns2:displayCharacter></ns2:displayCharacter><ns2:description>12</ns2:description><ns2:value>12.0</ns2:value></ns2:annotationElement><ns2:annotationElement position="3435" colour="-12171706"><ns2:displayCharacter></ns2:displayCharacter><ns2:description>12</ns2:description><ns2:value>12.0</ns2:value></ns2:annotationElement><ns2:annotationElement position="3436" colour="-12171706"><ns2:displayCharacter></ns2:displayCharacter><ns2:description>12</ns2:description><ns2:value>12.0</ns2:value></ns2:annotationElement><ns2:annotationElement position="3437" colour="-12171706"><ns2:displayCharacter></ns2:displayCharacter><ns2:description>12</ns2:description><ns2:value>12.0</ns2:value></ns2:annotationElement><ns2:annotationElement position="3438" colour="-12171706"><ns2:displayCharacter></ns2:displayCharacter><ns2:description>12</ns2:description><ns2:value>12.0</ns2:value></ns2:annotationElement><ns2:annotationElement position="3439" colour="-12171706"><ns2:displayCharacter></ns2:displayCharacter><ns2:description>12</ns2:description><ns2:value>12.0</ns2:value></ns2:annotationElement><ns2:annotationElement position="3440" colour="-12171706"><ns2:displayCharacter></ns2:displayCharacter><ns2:description>12</ns2:description><ns2:value>12.0</ns2:value></ns2:annotationElement><ns2:annotationElement position="3441" colour="-12171706"><ns2:displayCharacter></ns2:displayCharacter><ns2:description>12</ns2:description><ns2:value>12.0</ns2:value></ns2:annotationElement><ns2:annotationElement position="3442" colour="-12171706"><ns2:displayCharacter></ns2:displayCharacter><ns2:description>12</ns2:description><ns2:value>12.0</ns2:value></ns2:annotationElement><ns2:annotationElement position="3443" colour="-12171706"><ns2:displayCharacter></ns2:displayCharacter><ns2:description>12</ns2:description><ns2:value>12.0</ns2:value></ns2:annotationElement><ns2:annotationElement position="3444" colour="-12171706"><ns2:displayCharacter></ns2:displayCharacter><ns2:description>12</ns2:description><ns2:value>12.0</ns2:value></ns2:annotationElement><ns2:annotationElement position="3445" colour="-12171706"><ns2:displayCharacter></ns2:displayCharacter><ns2:description>12</ns2:description><ns2:value>12.0</ns2:value></ns2:annotationElement><ns2:annotationElement position="3446" colour="-12171706"><ns2:displayCharacter></ns2:displayCharacter><ns2:description>12</ns2:description><ns2:value>12.0</ns2:value></ns2:annotationElement><ns2:annotationElement position="3447" colour="-12171706"><ns2:displayCharacter></ns2:displayCharacter><ns2:description>12</ns2:description><ns2:value>12.0</ns2:value></ns2:annotationElement><ns2:annotationElement position="3448" colour="-12171706"><ns2:displayCharacter></ns2:displayCharacter><ns2:description>12</ns2:description><ns2:value>12.0</ns2:value></ns2:annotationElement><ns2:annotationElement position="3449" colour="-12171706"><ns2:displayCharacter></ns2:displayCharacter><ns2:description>12</ns2:description><ns2:value>12.0</ns2:value></ns2:annotationElement><ns2:annotationElement position="3450" colour="-12171706"><ns2:displayCharacter></ns2:displayCharacter><ns2:description>12</ns2:description><ns2:value>12.0</ns2:value></ns2:annotationElement><ns2:annotationElement position="3451" colour="-12171706"><ns2:displayCharacter></ns2:displayCharacter><ns2:description>12</ns2:description><ns2:value>12.0</ns2:value></ns2:annotationElement><ns2:annotationElement position="3452" colour="-12171706"><ns2:displayCharacter></ns2:displayCharacter><ns2:description>12</ns2:description><ns2:value>12.0</ns2:value></ns2:annotationElement><ns2:annotationElement position="3453" colour="-12171706"><ns2:displayCharacter></ns2:displayCharacter><ns2:description>12</ns2:description><ns2:value>12.0</ns2:value></ns2:annotationElement><ns2:annotationElement position="3454" colour="-12171706"><ns2:displayCharacter></ns2:displayCharacter><ns2:description>12</ns2:description><ns2:value>12.0</ns2:value></ns2:annotationElement><ns2:annotationElement position="3455" colour="-12171706"><ns2:displayCharacter></ns2:displayCharacter><ns2:description>12</ns2:description><ns2:value>12.0</ns2:value></ns2:annotationElement><ns2:annotationElement position="3456" colour="-12171706"><ns2:displayCharacter></ns2:displayCharacter><ns2:description>12</ns2:description><ns2:value>12.0</ns2:value></ns2:annotationElement><ns2:annotationElement position="3457" colour="-12171706"><ns2:displayCharacter></ns2:displayCharacter><ns2:description>12</ns2:description><ns2:value>12.0</ns2:value></ns2:annotationElement><ns2:annotationElement position="3458" colour="-12171706"><ns2:displayCharacter></ns2:displayCharacter><ns2:description>12</ns2:description><ns2:value>12.0</ns2:value></ns2:annotationElement><ns2:annotationElement position="3459" colour="-12171706"><ns2:displayCharacter></ns2:displayCharacter><ns2:description>12</ns2:description><ns2:value>12.0</ns2:value></ns2:annotationElement><ns2:annotationElement position="3460" colour="-12171706"><ns2:displayCharacter></ns2:displayCharacter><ns2:description>12</ns2:description><ns2:value>12.0</ns2:value></ns2:annotationElement><ns2:annotationElement position="3461" colour="-12369085"><ns2:displayCharacter></ns2:displayCharacter><ns2:description>7</ns2:description><ns2:value>7.0</ns2:value></ns2:annotationElement><ns2:annotationElement position="3462" colour="-12369085"><ns2:displayCharacter></ns2:displayCharacter><ns2:description>6</ns2:description><ns2:value>6.0</ns2:value></ns2:annotationElement><ns2:annotationElement position="3463" colour="-12369085"><ns2:displayCharacter></ns2:displayCharacter><ns2:description>6</ns2:description><ns2:value>6.0</ns2:value></ns2:annotationElement><ns2:annotationElement position="3464" colour="-12171706"><ns2:displayCharacter></ns2:displayCharacter><ns2:description>12</ns2:description><ns2:value>12.0</ns2:value></ns2:annotationElement><ns2:annotationElement position="3465" colour="-12171706"><ns2:displayCharacter></ns2:displayCharacter><ns2:description>12</ns2:description><ns2:value>12.0</ns2:value></ns2:annotationElement><ns2:annotationElement position="3466" colour="-12171706"><ns2:displayCharacter></ns2:displayCharacter><ns2:description>12</ns2:description><ns2:value>12.0</ns2:value></ns2:annotationElement><ns2:annotationElement position="3467" colour="-12171706"><ns2:displayCharacter></ns2:displayCharacter><ns2:description>12</ns2:description><ns2:value>12.0</ns2:value></ns2:annotationElement><ns2:annotationElement position="3468" colour="-12171706"><ns2:displayCharacter></ns2:displayCharacter><ns2:description>12</ns2:description><ns2:value>12.0</ns2:value></ns2:annotationElement><ns2:annotationElement position="3469" colour="-12171706"><ns2:displayCharacter></ns2:displayCharacter><ns2:description>12</ns2:description><ns2:value>12.0</ns2:value></ns2:annotationElement><ns2:annotationElement position="3470" colour="-12171706"><ns2:displayCharacter></ns2:displayCharacter><ns2:description>12</ns2:description><ns2:value>12.0</ns2:value></ns2:annotationElement><ns2:annotationElement position="3471" colour="-12171706"><ns2:displayCharacter></ns2:displayCharacter><ns2:description>12</ns2:description><ns2:value>12.0</ns2:value></ns2:annotationElement><ns2:annotationElement position="3472" colour="-12171706"><ns2:displayCharacter></ns2:displayCharacter><ns2:description>12</ns2:description><ns2:value>12.0</ns2:value></ns2:annotationElement><ns2:annotationElement position="3473" colour="-12171706"><ns2:displayCharacter></ns2:displayCharacter><ns2:description>12</ns2:description><ns2:value>12.0</ns2:value></ns2:annotationElement><ns2:annotationElement position="3474" colour="-12171706"><ns2:displayCharacter></ns2:displayCharacter><ns2:description>12</ns2:description><ns2:value>12.0</ns2:value></ns2:annotationElement><ns2:annotationElement position="3475" colour="-12171706"><ns2:displayCharacter></ns2:displayCharacter><ns2:description>12</ns2:description><ns2:value>12.0</ns2:value></ns2:annotationElement><ns2:annotationElement position="3476" colour="-12171706"><ns2:displayCharacter></ns2:displayCharacter><ns2:description>12</ns2:description><ns2:value>12.0</ns2:value></ns2:annotationElement><ns2:annotationElement position="3477" colour="-12171706"><ns2:displayCharacter></ns2:displayCharacter><ns2:description>12</ns2:description><ns2:value>12.0</ns2:value></ns2:annotationElement><ns2:annotationElement position="3478" colour="-12171706"><ns2:displayCharacter></ns2:displayCharacter><ns2:description>12</ns2:description><ns2:value>12.0</ns2:value></ns2:annotationElement><ns2:annotationElement position="3479" colour="-12171706"><ns2:displayCharacter></ns2:displayCharacter><ns2:description>12</ns2:description><ns2:value>12.0</ns2:value></ns2:annotationElement><ns2:annotationElement position="3480" colour="-12171706"><ns2:displayCharacter></ns2:displayCharacter><ns2:description>12</ns2:description><ns2:value>12.0</ns2:value></ns2:annotationElement><ns2:annotationElement position="3481" colour="-12171706"><ns2:displayCharacter></ns2:displayCharacter><ns2:description>12</ns2:description><ns2:value>12.0</ns2:value></ns2:annotationElement><ns2:annotationElement position="3482" colour="-12171706"><ns2:displayCharacter></ns2:displayCharacter><ns2:description>12</ns2:description><ns2:value>12.0</ns2:value></ns2:annotationElement><ns2:annotationElement position="3483" colour="-12171706"><ns2:displayCharacter></ns2:displayCharacter><ns2:description>12</ns2:description><ns2:value>12.0</ns2:value></ns2:annotationElement><ns2:annotationElement position="3484" colour="-12171706"><ns2:displayCharacter></ns2:displayCharacter><ns2:description>12</ns2:description><ns2:value>12.0</ns2:value></ns2:annotationElement><ns2:annotationElement position="3485" colour="-12171706"><ns2:displayCharacter></ns2:displayCharacter><ns2:description>12</ns2:description><ns2:value>12.0</ns2:value></ns2:annotationElement><ns2:annotationElement position="3486" colour="-12369085"><ns2:displayCharacter></ns2:displayCharacter><ns2:description>6</ns2:description><ns2:value>6.0</ns2:value></ns2:annotationElement><ns2:annotationElement position="3487" colour="-12369085"><ns2:displayCharacter></ns2:displayCharacter><ns2:description>6</ns2:description><ns2:value>6.0</ns2:value></ns2:annotationElement><ns2:annotationElement position="3488" colour="-12171706"><ns2:displayCharacter></ns2:displayCharacter><ns2:description>12</ns2:description><ns2:value>12.0</ns2:value></ns2:annotationElement><ns2:annotationElement position="3489" colour="-12171706"><ns2:displayCharacter></ns2:displayCharacter><ns2:description>12</ns2:description><ns2:value>12.0</ns2:value></ns2:annotationElement><ns2:annotationElement position="3490" colour="-12171706"><ns2:displayCharacter></ns2:displayCharacter><ns2:description>12</ns2:description><ns2:value>12.0</ns2:value></ns2:annotationElement><ns2:annotationElement position="3491" colour="-12171706"><ns2:displayCharacter></ns2:displayCharacter><ns2:description>12</ns2:description><ns2:value>12.0</ns2:value></ns2:annotationElement><ns2:annotationElement position="3492" colour="-12171706"><ns2:displayCharacter></ns2:displayCharacter><ns2:description>12</ns2:description><ns2:value>12.0</ns2:value></ns2:annotationElement><ns2:annotationElement position="3493" colour="-12171706"><ns2:displayCharacter></ns2:displayCharacter><ns2:description>12</ns2:description><ns2:value>12.0</ns2:value></ns2:annotationElement><ns2:annotationElement position="3494" colour="-12171706"><ns2:displayCharacter></ns2:displayCharacter><ns2:description>12</ns2:description><ns2:value>12.0</ns2:value></ns2:annotationElement><ns2:annotationElement position="3495" colour="-12171706"><ns2:displayCharacter></ns2:displayCharacter><ns2:description>12</ns2:description><ns2:value>12.0</ns2:value></ns2:annotationElement><ns2:annotationElement position="3496" colour="-12171706"><ns2:displayCharacter></ns2:displayCharacter><ns2:description>12</ns2:description><ns2:value>12.0</ns2:value></ns2:annotationElement><ns2:annotationElement position="3497" colour="-12171706"><ns2:displayCharacter></ns2:displayCharacter><ns2:description>12</ns2:description><ns2:value>12.0</ns2:value></ns2:annotationElement><ns2:annotationElement position="3498" colour="-12171706"><ns2:displayCharacter></ns2:displayCharacter><ns2:description>12</ns2:description><ns2:value>12.0</ns2:value></ns2:annotationElement><ns2:annotationElement position="3499" colour="-12171706"><ns2:displayCharacter></ns2:displayCharacter><ns2:description>12</ns2:description><ns2:value>12.0</ns2:value></ns2:annotationElement><ns2:annotationElement position="3500" colour="-12171706"><ns2:displayCharacter></ns2:displayCharacter><ns2:description>11</ns2:description><ns2:value>11.0</ns2:value></ns2:annotationElement><ns2:annotationElement position="3501" colour="-12171706"><ns2:displayCharacter></ns2:displayCharacter><ns2:description>11</ns2:description><ns2:value>11.0</ns2:value></ns2:annotationElement><ns2:annotationElement position="3502" colour="-12171706"><ns2:displayCharacter></ns2:displayCharacter><ns2:description>12</ns2:description><ns2:value>12.0</ns2:value></ns2:annotationElement><ns2:annotationElement position="3503" colour="-12171706"><ns2:displayCharacter></ns2:displayCharacter><ns2:description>12</ns2:description><ns2:value>12.0</ns2:value></ns2:annotationElement><ns2:annotationElement position="3504" colour="-12369085"><ns2:displayCharacter></ns2:displayCharacter><ns2:description>7</ns2:description><ns2:value>7.0</ns2:value></ns2:annotationElement><ns2:annotationElement position="3505" colour="-12369085"><ns2:displayCharacter></ns2:displayCharacter><ns2:description>7</ns2:description><ns2:value>7.0</ns2:value></ns2:annotationElement><ns2:annotationElement position="3506" colour="-12369085"><ns2:displayCharacter></ns2:displayCharacter><ns2:description>7</ns2:description><ns2:value>7.0</ns2:value></ns2:annotationElement><ns2:annotationElement position="3507" colour="-12369085"><ns2:displayCharacter></ns2:displayCharacter><ns2:description>7</ns2:description><ns2:value>7.0</ns2:value></ns2:annotationElement><ns2:annotationElement position="3508" colour="-12171706"><ns2:displayCharacter></ns2:displayCharacter><ns2:description>12</ns2:description><ns2:value>12.0</ns2:value></ns2:annotationElement><ns2:annotationElement position="3509" colour="-12171706"><ns2:displayCharacter></ns2:displayCharacter><ns2:description>12</ns2:description><ns2:value>12.0</ns2:value></ns2:annotationElement><ns2:annotationElement position="3510" colour="-12171706"><ns2:displayCharacter></ns2:displayCharacter><ns2:description>12</ns2:description><ns2:value>12.0</ns2:value></ns2:annotationElement><ns2:annotationElement position="3511" colour="-12171706"><ns2:displayCharacter></ns2:displayCharacter><ns2:description>12</ns2:description><ns2:value>12.0</ns2:value></ns2:annotationElement><ns2:annotationElement position="3512" colour="-12171706"><ns2:displayCharacter></ns2:displayCharacter><ns2:description>12</ns2:description><ns2:value>12.0</ns2:value></ns2:annotationElement><ns2:annotationElement position="3513" colour="-12171706"><ns2:displayCharacter></ns2:displayCharacter><ns2:description>12</ns2:description><ns2:value>12.0</ns2:value></ns2:annotationElement><ns2:annotationElement position="3514" colour="-12171706"><ns2:displayCharacter></ns2:displayCharacter><ns2:description>12</ns2:description><ns2:value>12.0</ns2:value></ns2:annotationElement><ns2:annotationElement position="3515" colour="-12171706"><ns2:displayCharacter></ns2:displayCharacter><ns2:description>12</ns2:description><ns2:value>12.0</ns2:value></ns2:annotationElement><ns2:annotationElement position="3516" colour="-12171706"><ns2:displayCharacter></ns2:displayCharacter><ns2:description>12</ns2:description><ns2:value>12.0</ns2:value></ns2:annotationElement><ns2:annotationElement position="3517" colour="-12171706"><ns2:displayCharacter></ns2:displayCharacter><ns2:description>12</ns2:description><ns2:value>12.0</ns2:value></ns2:annotationElement><ns2:annotationElement position="3518" colour="-12171706"><ns2:displayCharacter></ns2:displayCharacter><ns2:description>12</ns2:description><ns2:value>12.0</ns2:value></ns2:annotationElement><ns2:annotationElement position="3519" colour="-12171706"><ns2:displayCharacter></ns2:displayCharacter><ns2:description>12</ns2:description><ns2:value>12.0</ns2:value></ns2:annotationElement><ns2:annotationElement position="3520" colour="-12171706"><ns2:displayCharacter></ns2:displayCharacter><ns2:description>12</ns2:description><ns2:value>12.0</ns2:value></ns2:annotationElement><ns2:annotationElement position="3521" colour="-12171706"><ns2:displayCharacter></ns2:displayCharacter><ns2:description>12</ns2:description><ns2:value>12.0</ns2:value></ns2:annotationElement><ns2:annotationElement position="3522" colour="-12171706"><ns2:displayCharacter></ns2:displayCharacter><ns2:description>12</ns2:description><ns2:value>12.0</ns2:value></ns2:annotationElement><ns2:annotationElement position="3523" colour="-12171706"><ns2:displayCharacter></ns2:displayCharacter><ns2:description>12</ns2:description><ns2:value>12.0</ns2:value></ns2:annotationElement><ns2:annotationElement position="3524" colour="-12369085"><ns2:displayCharacter></ns2:displayCharacter><ns2:description>6</ns2:description><ns2:value>6.0</ns2:value></ns2:annotationElement><ns2:annotationElement position="3525" colour="-12369085"><ns2:displayCharacter></ns2:displayCharacter><ns2:description>6</ns2:description><ns2:value>6.0</ns2:value></ns2:annotationElement><ns2:annotationElement position="3526" colour="-12369085"><ns2:displayCharacter></ns2:displayCharacter><ns2:description>7</ns2:description><ns2:value>7.0</ns2:value></ns2:annotationElement><ns2:annotationElement position="3527" colour="-12369085"><ns2:displayCharacter></ns2:displayCharacter><ns2:description>7</ns2:description><ns2:value>7.0</ns2:value></ns2:annotationElement><ns2:annotationElement position="3528" colour="-12171706"><ns2:displayCharacter></ns2:displayCharacter><ns2:description>12</ns2:description><ns2:value>12.0</ns2:value></ns2:annotationElement><ns2:annotationElement position="3529" colour="-12171706"><ns2:displayCharacter></ns2:displayCharacter><ns2:description>12</ns2:description><ns2:value>12.0</ns2:value></ns2:annotationElement><ns2:annotationElement position="3530" colour="-12171706"><ns2:displayCharacter></ns2:displayCharacter><ns2:description>12</ns2:description><ns2:value>12.0</ns2:value></ns2:annotationElement><ns2:annotationElement position="3531" colour="-12171706"><ns2:displayCharacter></ns2:displayCharacter><ns2:description>12</ns2:description><ns2:value>12.0</ns2:value></ns2:annotationElement><ns2:annotationElement position="3532" colour="-12171706"><ns2:displayCharacter></ns2:displayCharacter><ns2:description>12</ns2:description><ns2:value>12.0</ns2:value></ns2:annotationElement><ns2:annotationElement position="3533" colour="-12171706"><ns2:displayCharacter></ns2:displayCharacter><ns2:description>12</ns2:description><ns2:value>12.0</ns2:value></ns2:annotationElement><ns2:annotationElement position="3534" colour="-12171706"><ns2:displayCharacter></ns2:displayCharacter><ns2:description>12</ns2:description><ns2:value>12.0</ns2:value></ns2:annotationElement><ns2:annotationElement position="3535" colour="-12171706"><ns2:displayCharacter></ns2:displayCharacter><ns2:description>12</ns2:description><ns2:value>12.0</ns2:value></ns2:annotationElement><ns2:annotationElement position="3536" colour="-12171706"><ns2:displayCharacter></ns2:displayCharacter><ns2:description>12</ns2:description><ns2:value>12.0</ns2:value></ns2:annotationElement><ns2:annotationElement position="3537" colour="-12171706"><ns2:displayCharacter></ns2:displayCharacter><ns2:description>12</ns2:description><ns2:value>12.0</ns2:value></ns2:annotationElement><ns2:annotationElement position="3538" colour="-12171706"><ns2:displayCharacter></ns2:displayCharacter><ns2:description>12</ns2:description><ns2:value>12.0</ns2:value></ns2:annotationElement><ns2:annotationElement position="3539" colour="-12171706"><ns2:displayCharacter></ns2:displayCharacter><ns2:description>12</ns2:description><ns2:value>12.0</ns2:value></ns2:annotationElement><ns2:annotationElement position="3540" colour="-12171706"><ns2:displayCharacter></ns2:displayCharacter><ns2:description>12</ns2:description><ns2:value>12.0</ns2:value></ns2:annotationElement><ns2:annotationElement position="3541" colour="-12171706"><ns2:displayCharacter></ns2:displayCharacter><ns2:description>12</ns2:description><ns2:value>12.0</ns2:value></ns2:annotationElement><ns2:annotationElement position="3542" colour="-12171706"><ns2:displayCharacter></ns2:displayCharacter><ns2:description>12</ns2:description><ns2:value>12.0</ns2:value></ns2:annotationElement><ns2:annotationElement position="3543" colour="-12171706"><ns2:displayCharacter></ns2:displayCharacter><ns2:description>12</ns2:description><ns2:value>12.0</ns2:value></ns2:annotationElement><ns2:annotationElement position="3544" colour="-12171706"><ns2:displayCharacter></ns2:displayCharacter><ns2:description>12</ns2:description><ns2:value>12.0</ns2:value></ns2:annotationElement><ns2:annotationElement position="3545" colour="-12171706"><ns2:displayCharacter></ns2:displayCharacter><ns2:description>12</ns2:description><ns2:value>12.0</ns2:value></ns2:annotationElement><ns2:annotationElement position="3546" colour="-12171706"><ns2:displayCharacter></ns2:displayCharacter><ns2:description>12</ns2:description><ns2:value>12.0</ns2:value></ns2:annotationElement><ns2:annotationElement position="3547" colour="-12171706"><ns2:displayCharacter></ns2:displayCharacter><ns2:description>12</ns2:description><ns2:value>12.0</ns2:value></ns2:annotationElement><ns2:annotationElement position="3548" colour="-12171706"><ns2:displayCharacter></ns2:displayCharacter><ns2:description>12</ns2:description><ns2:value>12.0</ns2:value></ns2:annotationElement><ns2:annotationElement position="3549" colour="-12171706"><ns2:displayCharacter></ns2:displayCharacter><ns2:description>12</ns2:description><ns2:value>12.0</ns2:value></ns2:annotationElement><ns2:annotationElement position="3550" colour="-12171706"><ns2:displayCharacter></ns2:displayCharacter><ns2:description>12</ns2:description><ns2:value>12.0</ns2:value></ns2:annotationElement><ns2:annotationElement position="3551" colour="-12171706"><ns2:displayCharacter></ns2:displayCharacter><ns2:description>12</ns2:description><ns2:value>12.0</ns2:value></ns2:annotationElement><ns2:annotationElement position="3552" colour="-12171706"><ns2:displayCharacter></ns2:displayCharacter><ns2:description>12</ns2:description><ns2:value>12.0</ns2:value></ns2:annotationElement><ns2:annotationElement position="3553" colour="-12171706"><ns2:displayCharacter></ns2:displayCharacter><ns2:description>11</ns2:description><ns2:value>11.0</ns2:value></ns2:annotationElement><ns2:annotationElement position="3554" colour="-12171706"><ns2:displayCharacter></ns2:displayCharacter><ns2:description>11</ns2:description><ns2:value>11.0</ns2:value></ns2:annotationElement><ns2:annotationElement position="3555" colour="-12171706"><ns2:displayCharacter></ns2:displayCharacter><ns2:description>11</ns2:description><ns2:value>11.0</ns2:value></ns2:annotationElement><ns2:annotationElement position="3556" colour="-12171706"><ns2:displayCharacter></ns2:displayCharacter><ns2:description>11</ns2:description><ns2:value>11.0</ns2:value></ns2:annotationElement><ns2:annotationElement position="3557" colour="-12171706"><ns2:displayCharacter></ns2:displayCharacter><ns2:description>11</ns2:description><ns2:value>11.0</ns2:value></ns2:annotationElement><ns2:annotationElement position="3558" colour="-12171706"><ns2:displayCharacter></ns2:displayCharacter><ns2:description>11</ns2:description><ns2:value>11.0</ns2:value></ns2:annotationElement><ns2:annotationElement position="3559" colour="-12171706"><ns2:displayCharacter></ns2:displayCharacter><ns2:description>11</ns2:description><ns2:value>11.0</ns2:value></ns2:annotationElement><ns2:annotationElement position="3560" colour="-12369085"><ns2:displayCharacter></ns2:displayCharacter><ns2:description>6</ns2:description><ns2:value>6.0</ns2:value></ns2:annotationElement><ns2:annotationElement position="3561" colour="-12369085"><ns2:displayCharacter></ns2:displayCharacter><ns2:description>6</ns2:description><ns2:value>6.0</ns2:value></ns2:annotationElement><ns2:annotationElement position="3562" colour="-12369085"><ns2:displayCharacter></ns2:displayCharacter><ns2:description>6</ns2:description><ns2:value>6.0</ns2:value></ns2:annotationElement><ns2:annotationElement position="3563" colour="-12369085"><ns2:displayCharacter></ns2:displayCharacter><ns2:description>6</ns2:description><ns2:value>6.0</ns2:value></ns2:annotationElement><ns2:annotationElement position="3564" colour="-12369085"><ns2:displayCharacter></ns2:displayCharacter><ns2:description>7</ns2:description><ns2:value>7.0</ns2:value></ns2:annotationElement><ns2:annotationElement position="3565" colour="-12369085"><ns2:displayCharacter></ns2:displayCharacter><ns2:description>7</ns2:description><ns2:value>7.0</ns2:value></ns2:annotationElement><ns2:annotationElement position="3566" colour="-12369085"><ns2:displayCharacter></ns2:displayCharacter><ns2:description>7</ns2:description><ns2:value>7.0</ns2:value></ns2:annotationElement><ns2:annotationElement position="3567" colour="-12369085"><ns2:displayCharacter></ns2:displayCharacter><ns2:description>7</ns2:description><ns2:value>7.0</ns2:value></ns2:annotationElement><ns2:annotationElement position="3568" colour="-12369085"><ns2:displayCharacter></ns2:displayCharacter><ns2:description>7</ns2:description><ns2:value>7.0</ns2:value></ns2:annotationElement><ns2:annotationElement position="3569" colour="-12369085"><ns2:displayCharacter></ns2:displayCharacter><ns2:description>7</ns2:description><ns2:value>7.0</ns2:value></ns2:annotationElement><ns2:annotationElement position="3570" colour="-12369085"><ns2:displayCharacter></ns2:displayCharacter><ns2:description>7</ns2:description><ns2:value>7.0</ns2:value></ns2:annotationElement><ns2:annotationElement position="3571" colour="-12369085"><ns2:displayCharacter></ns2:displayCharacter><ns2:description>7</ns2:description><ns2:value>7.0</ns2:value></ns2:annotationElement><ns2:annotationElement position="3572" colour="-12369085"><ns2:displayCharacter></ns2:displayCharacter><ns2:description>7</ns2:description><ns2:value>7.0</ns2:value></ns2:annotationElement><ns2:annotationElement position="3573" colour="-12369085"><ns2:displayCharacter></ns2:displayCharacter><ns2:description>7</ns2:description><ns2:value>7.0</ns2:value></ns2:annotationElement><ns2:annotationElement position="3574" colour="-12369085"><ns2:displayCharacter></ns2:displayCharacter><ns2:description>7</ns2:description><ns2:value>7.0</ns2:value></ns2:annotationElement><ns2:annotationElement position="3575" colour="-12369085"><ns2:displayCharacter></ns2:displayCharacter><ns2:description>6</ns2:description><ns2:value>6.0</ns2:value></ns2:annotationElement><ns2:annotationElement position="3576" colour="-12369085"><ns2:displayCharacter></ns2:displayCharacter><ns2:description>6</ns2:description><ns2:value>6.0</ns2:value></ns2:annotationElement><ns2:annotationElement position="3577" colour="-12369085"><ns2:displayCharacter></ns2:displayCharacter><ns2:description>6</ns2:description><ns2:value>6.0</ns2:value></ns2:annotationElement><ns2:annotationElement position="3578" colour="-12369085"><ns2:displayCharacter></ns2:displayCharacter><ns2:description>6</ns2:description><ns2:value>6.0</ns2:value></ns2:annotationElement><ns2:annotationElement position="3579" colour="-12369085"><ns2:displayCharacter></ns2:displayCharacter><ns2:description>6</ns2:description><ns2:value>6.0</ns2:value></ns2:annotationElement><ns2:annotationElement position="3580" colour="-12369085"><ns2:displayCharacter></ns2:displayCharacter><ns2:description>6</ns2:description><ns2:value>6.0</ns2:value></ns2:annotationElement><ns2:annotationElement position="3581" colour="-12369085"><ns2:displayCharacter></ns2:displayCharacter><ns2:description>6</ns2:description><ns2:value>6.0</ns2:value></ns2:annotationElement><ns2:annotationElement position="3582" colour="-12171706"><ns2:displayCharacter></ns2:displayCharacter><ns2:description>11</ns2:description><ns2:value>11.0</ns2:value></ns2:annotationElement><ns2:annotationElement position="3583" colour="-12171706"><ns2:displayCharacter></ns2:displayCharacter><ns2:description>11</ns2:description><ns2:value>11.0</ns2:value></ns2:annotationElement><ns2:annotationElement position="3584" colour="-12171706"><ns2:displayCharacter></ns2:displayCharacter><ns2:description>12</ns2:description><ns2:value>12.0</ns2:value></ns2:annotationElement><ns2:annotationElement position="3585" colour="-12171706"><ns2:displayCharacter></ns2:displayCharacter><ns2:description>12</ns2:description><ns2:value>12.0</ns2:value></ns2:annotationElement><ns2:annotationElement position="3586" colour="-12171706"><ns2:displayCharacter></ns2:displayCharacter><ns2:description>12</ns2:description><ns2:value>12.0</ns2:value></ns2:annotationElement><ns2:annotationElement position="3587" colour="-12171706"><ns2:displayCharacter></ns2:displayCharacter><ns2:description>12</ns2:description><ns2:value>12.0</ns2:value></ns2:annotationElement><ns2:annotationElement position="3588" colour="-12171706"><ns2:displayCharacter></ns2:displayCharacter><ns2:description>12</ns2:description><ns2:value>12.0</ns2:value></ns2:annotationElement><ns2:annotationElement position="3589" colour="-12171706"><ns2:displayCharacter></ns2:displayCharacter><ns2:description>12</ns2:description><ns2:value>12.0</ns2:value></ns2:annotationElement><ns2:annotationElement position="3590" colour="-12171706"><ns2:displayCharacter></ns2:displayCharacter><ns2:description>12</ns2:description><ns2:value>12.0</ns2:value></ns2:annotationElement><ns2:annotationElement position="3591" colour="-12171706"><ns2:displayCharacter></ns2:displayCharacter><ns2:description>12</ns2:description><ns2:value>12.0</ns2:value></ns2:annotationElement><ns2:annotationElement position="3592" colour="-12171706"><ns2:displayCharacter></ns2:displayCharacter><ns2:description>12</ns2:description><ns2:value>12.0</ns2:value></ns2:annotationElement><ns2:annotationElement position="3593" colour="-12171706"><ns2:displayCharacter></ns2:displayCharacter><ns2:description>12</ns2:description><ns2:value>12.0</ns2:value></ns2:annotationElement><ns2:annotationElement position="3594" colour="-12171706"><ns2:displayCharacter></ns2:displayCharacter><ns2:description>12</ns2:description><ns2:value>12.0</ns2:value></ns2:annotationElement><ns2:annotationElement position="3595" colour="-12171706"><ns2:displayCharacter></ns2:displayCharacter><ns2:description>12</ns2:description><ns2:value>12.0</ns2:value></ns2:annotationElement><ns2:annotationElement position="3596" colour="-12171706"><ns2:displayCharacter></ns2:displayCharacter><ns2:description>12</ns2:description><ns2:value>12.0</ns2:value></ns2:annotationElement><ns2:annotationElement position="3597" colour="-12171706"><ns2:displayCharacter></ns2:displayCharacter><ns2:description>12</ns2:description><ns2:value>12.0</ns2:value></ns2:annotationElement><ns2:annotationElement position="3598" colour="-12171706"><ns2:displayCharacter></ns2:displayCharacter><ns2:description>12</ns2:description><ns2:value>12.0</ns2:value></ns2:annotationElement><ns2:annotationElement position="3599" colour="-12171706"><ns2:displayCharacter></ns2:displayCharacter><ns2:description>12</ns2:description><ns2:value>12.0</ns2:value></ns2:annotationElement><ns2:annotationElement position="3600" colour="-12171706"><ns2:displayCharacter></ns2:displayCharacter><ns2:description>12</ns2:description><ns2:value>12.0</ns2:value></ns2:annotationElement><ns2:annotationElement position="3601" colour="-12369085"><ns2:displayCharacter></ns2:displayCharacter><ns2:description>7</ns2:description><ns2:value>7.0</ns2:value></ns2:annotationElement><ns2:annotationElement position="3602" colour="-12369085"><ns2:displayCharacter></ns2:displayCharacter><ns2:description>7</ns2:description><ns2:value>7.0</ns2:value></ns2:annotationElement><ns2:annotationElement position="3603" colour="-12369085"><ns2:displayCharacter></ns2:displayCharacter><ns2:description>7</ns2:description><ns2:value>7.0</ns2:value></ns2:annotationElement><ns2:annotationElement position="3604" colour="-12369085"><ns2:displayCharacter></ns2:displayCharacter><ns2:description>7</ns2:description><ns2:value>7.0</ns2:value></ns2:annotationElement><ns2:annotationElement position="3605" colour="-12369085"><ns2:displayCharacter></ns2:displayCharacter><ns2:description>7</ns2:description><ns2:value>7.0</ns2:value></ns2:annotationElement><ns2:annotationElement position="3606" colour="-12369085"><ns2:displayCharacter></ns2:displayCharacter><ns2:description>7</ns2:description><ns2:value>7.0</ns2:value></ns2:annotationElement><ns2:annotationElement position="3607" colour="-12369085"><ns2:displayCharacter></ns2:displayCharacter><ns2:description>7</ns2:description><ns2:value>7.0</ns2:value></ns2:annotationElement><ns2:annotationElement position="3608" colour="-12369085"><ns2:displayCharacter></ns2:displayCharacter><ns2:description>7</ns2:description><ns2:value>7.0</ns2:value></ns2:annotationElement><ns2:annotationElement position="3609" colour="-12369085"><ns2:displayCharacter></ns2:displayCharacter><ns2:description>7</ns2:description><ns2:value>7.0</ns2:value></ns2:annotationElement><ns2:annotationElement position="3610" colour="-12369085"><ns2:displayCharacter></ns2:displayCharacter><ns2:description>7</ns2:description><ns2:value>7.0</ns2:value></ns2:annotationElement><ns2:annotationElement position="3611" colour="-12369085"><ns2:displayCharacter></ns2:displayCharacter><ns2:description>7</ns2:description><ns2:value>7.0</ns2:value></ns2:annotationElement><ns2:annotationElement position="3612" colour="-12369085"><ns2:displayCharacter></ns2:displayCharacter><ns2:description>7</ns2:description><ns2:value>7.0</ns2:value></ns2:annotationElement><ns2:annotationElement position="3613" colour="-12369085"><ns2:displayCharacter></ns2:displayCharacter><ns2:description>7</ns2:description><ns2:value>7.0</ns2:value></ns2:annotationElement><ns2:annotationElement position="3614" colour="-12369085"><ns2:displayCharacter></ns2:displayCharacter><ns2:description>7</ns2:description><ns2:value>7.0</ns2:value></ns2:annotationElement><ns2:annotationElement position="3615" colour="-12369085"><ns2:displayCharacter></ns2:displayCharacter><ns2:description>7</ns2:description><ns2:value>7.0</ns2:value></ns2:annotationElement><ns2:annotationElement position="3616" colour="-12566464"><ns2:displayCharacter></ns2:displayCharacter><ns2:description>1</ns2:description><ns2:value>1.0</ns2:value></ns2:annotationElement><ns2:annotationElement position="3617" colour="-12566464"><ns2:displayCharacter></ns2:displayCharacter><ns2:description>1</ns2:description><ns2:value>1.0</ns2:value></ns2:annotationElement><ns2:annotationElement position="3618" colour="-12566464"><ns2:displayCharacter></ns2:displayCharacter><ns2:description>1</ns2:description><ns2:value>1.0</ns2:value></ns2:annotationElement><ns2:annotationElement position="3619" colour="-12566464"><ns2:displayCharacter></ns2:displayCharacter><ns2:description>1</ns2:description><ns2:value>1.0</ns2:value></ns2:annotationElement><ns2:annotationElement position="3620" colour="-12566464"><ns2:displayCharacter></ns2:displayCharacter><ns2:description>1</ns2:description><ns2:value>1.0</ns2:value></ns2:annotationElement><ns2:annotationElement position="3621" colour="-12566464"><ns2:displayCharacter></ns2:displayCharacter><ns2:description>1</ns2:description><ns2:value>1.0</ns2:value></ns2:annotationElement><ns2:annotationElement position="3622" colour="-12566464"><ns2:displayCharacter></ns2:displayCharacter><ns2:description>1</ns2:description><ns2:value>1.0</ns2:value></ns2:annotationElement><ns2:annotationElement position="3623" colour="-12566464"><ns2:displayCharacter></ns2:displayCharacter><ns2:description>1</ns2:description><ns2:value>1.0</ns2:value></ns2:annotationElement><ns2:annotationElement position="3624" colour="-12566464"><ns2:displayCharacter></ns2:displayCharacter><ns2:description>1</ns2:description><ns2:value>1.0</ns2:value></ns2:annotationElement><ns2:annotationElement position="3625" colour="-12566464"><ns2:displayCharacter></ns2:displayCharacter><ns2:description>1</ns2:description><ns2:value>1.0</ns2:value></ns2:annotationElement><ns2:annotationElement position="3626" colour="-12566464"><ns2:displayCharacter></ns2:displayCharacter><ns2:description>1</ns2:description><ns2:value>1.0</ns2:value></ns2:annotationElement><ns2:annotationElement position="3627" colour="-12566464"><ns2:displayCharacter></ns2:displayCharacter><ns2:description>1</ns2:description><ns2:value>1.0</ns2:value></ns2:annotationElement><ns2:annotationElement position="3628" colour="-12566464"><ns2:displayCharacter></ns2:displayCharacter><ns2:description>1</ns2:description><ns2:value>1.0</ns2:value></ns2:annotationElement><ns2:annotationElement position="3629" colour="-12566464"><ns2:displayCharacter></ns2:displayCharacter><ns2:description>1</ns2:description><ns2:value>1.0</ns2:value></ns2:annotationElement><ns2:annotationElement position="3630" colour="-12566464"><ns2:displayCharacter></ns2:displayCharacter><ns2:description>1</ns2:description><ns2:value>1.0</ns2:value></ns2:annotationElement><ns2:annotationElement position="3631" colour="-12566464"><ns2:displayCharacter></ns2:displayCharacter><ns2:description>1</ns2:description><ns2:value>1.0</ns2:value></ns2:annotationElement><ns2:annotationElement position="3632" colour="-12566464"><ns2:displayCharacter></ns2:displayCharacter><ns2:description>1</ns2:description><ns2:value>1.0</ns2:value></ns2:annotationElement><ns2:annotationElement position="3633" colour="-12566464"><ns2:displayCharacter></ns2:displayCharacter><ns2:description>1</ns2:description><ns2:value>1.0</ns2:value></ns2:annotationElement><ns2:annotationElement position="3634" colour="-12566464"><ns2:displayCharacter></ns2:displayCharacter><ns2:description>1</ns2:description><ns2:value>1.0</ns2:value></ns2:annotationElement><ns2:annotationElement position="3635" colour="-12566464"><ns2:displayCharacter></ns2:displayCharacter><ns2:description>1</ns2:description><ns2:value>1.0</ns2:value></ns2:annotationElement><ns2:annotationElement position="3636" colour="-12566464"><ns2:displayCharacter></ns2:displayCharacter><ns2:description>1</ns2:description><ns2:value>1.0</ns2:value></ns2:annotationElement><ns2:annotationElement position="3637" colour="-12566464"><ns2:displayCharacter></ns2:displayCharacter><ns2:description>1</ns2:description><ns2:value>1.0</ns2:value></ns2:annotationElement><ns2:annotationElement position="3638" colour="-12369085"><ns2:displayCharacter></ns2:displayCharacter><ns2:description>7</ns2:description><ns2:value>7.0</ns2:value></ns2:annotationElement><ns2:annotationElement position="3639" colour="-12369085"><ns2:displayCharacter></ns2:displayCharacter><ns2:description>7</ns2:description><ns2:value>7.0</ns2:value></ns2:annotationElement><ns2:annotationElement position="3640" colour="-12369085"><ns2:displayCharacter></ns2:displayCharacter><ns2:description>7</ns2:description><ns2:value>7.0</ns2:value></ns2:annotationElement><ns2:annotationElement position="3641" colour="-12369085"><ns2:displayCharacter></ns2:displayCharacter><ns2:description>7</ns2:description><ns2:value>7.0</ns2:value></ns2:annotationElement><ns2:annotationElement position="3642" colour="-12369085"><ns2:displayCharacter></ns2:displayCharacter><ns2:description>7</ns2:description><ns2:value>7.0</ns2:value></ns2:annotationElement><ns2:annotationElement position="3643" colour="-12369085"><ns2:displayCharacter></ns2:displayCharacter><ns2:description>7</ns2:description><ns2:value>7.0</ns2:value></ns2:annotationElement><ns2:annotationElement position="3644" colour="-12369085"><ns2:displayCharacter></ns2:displayCharacter><ns2:description>7</ns2:description><ns2:value>7.0</ns2:value></ns2:annotationElement><ns2:annotationElement position="3645" colour="-12369085"><ns2:displayCharacter></ns2:displayCharacter><ns2:description>7</ns2:description><ns2:value>7.0</ns2:value></ns2:annotationElement><ns2:annotationElement position="3646" colour="-12369085"><ns2:displayCharacter></ns2:displayCharacter><ns2:description>7</ns2:description><ns2:value>7.0</ns2:value></ns2:annotationElement><ns2:annotationElement position="3647" colour="-12369085"><ns2:displayCharacter></ns2:displayCharacter><ns2:description>7</ns2:description><ns2:value>7.0</ns2:value></ns2:annotationElement><ns2:annotationElement position="3648" colour="-12369085"><ns2:displayCharacter></ns2:displayCharacter><ns2:description>7</ns2:description><ns2:value>7.0</ns2:value></ns2:annotationElement><ns2:annotationElement position="3649" colour="-12369085"><ns2:displayCharacter></ns2:displayCharacter><ns2:description>7</ns2:description><ns2:value>7.0</ns2:value></ns2:annotationElement><ns2:annotationElement position="3650" colour="-12369085"><ns2:displayCharacter></ns2:displayCharacter><ns2:description>7</ns2:description><ns2:value>7.0</ns2:value></ns2:annotationElement><ns2:annotationElement position="3651" colour="-12369085"><ns2:displayCharacter></ns2:displayCharacter><ns2:description>7</ns2:description><ns2:value>7.0</ns2:value></ns2:annotationElement><ns2:annotationElement position="3652" colour="-12369085"><ns2:displayCharacter></ns2:displayCharacter><ns2:description>7</ns2:description><ns2:value>7.0</ns2:value></ns2:annotationElement><ns2:annotationElement position="3653" colour="-12369085"><ns2:displayCharacter></ns2:displayCharacter><ns2:description>7</ns2:description><ns2:value>7.0</ns2:value></ns2:annotationElement><ns2:annotationElement position="3654" colour="-12369085"><ns2:displayCharacter></ns2:displayCharacter><ns2:description>7</ns2:description><ns2:value>7.0</ns2:value></ns2:annotationElement><ns2:annotationElement position="3655" colour="-12369085"><ns2:displayCharacter></ns2:displayCharacter><ns2:description>7</ns2:description><ns2:value>7.0</ns2:value></ns2:annotationElement><ns2:annotationElement position="3656" colour="-12369085"><ns2:displayCharacter></ns2:displayCharacter><ns2:description>7</ns2:description><ns2:value>7.0</ns2:value></ns2:annotationElement><ns2:annotationElement position="3657" colour="-12369085"><ns2:displayCharacter></ns2:displayCharacter><ns2:description>7</ns2:description><ns2:value>7.0</ns2:value></ns2:annotationElement><ns2:annotationElement position="3658" colour="-12369085"><ns2:displayCharacter></ns2:displayCharacter><ns2:description>7</ns2:description><ns2:value>7.0</ns2:value></ns2:annotationElement><ns2:annotationElement position="3659" colour="-12369085"><ns2:displayCharacter></ns2:displayCharacter><ns2:description>7</ns2:description><ns2:value>7.0</ns2:value></ns2:annotationElement><ns2:annotationElement position="3660" colour="-12369085"><ns2:displayCharacter></ns2:displayCharacter><ns2:description>7</ns2:description><ns2:value>7.0</ns2:value></ns2:annotationElement><ns2:annotationElement position="3661" colour="-12369085"><ns2:displayCharacter></ns2:displayCharacter><ns2:description>6</ns2:description><ns2:value>6.0</ns2:value></ns2:annotationElement><ns2:annotationElement position="3662" colour="-12369085"><ns2:displayCharacter></ns2:displayCharacter><ns2:description>6</ns2:description><ns2:value>6.0</ns2:value></ns2:annotationElement><ns2:annotationElement position="3663" colour="-12369085"><ns2:displayCharacter></ns2:displayCharacter><ns2:description>6</ns2:description><ns2:value>6.0</ns2:value></ns2:annotationElement><ns2:annotationElement position="3664" colour="-12369085"><ns2:displayCharacter></ns2:displayCharacter><ns2:description>6</ns2:description><ns2:value>6.0</ns2:value></ns2:annotationElement><ns2:annotationElement position="3665" colour="-12369085"><ns2:displayCharacter></ns2:displayCharacter><ns2:description>6</ns2:description><ns2:value>6.0</ns2:value></ns2:annotationElement><ns2:annotationElement position="3666" colour="-12369085"><ns2:displayCharacter></ns2:displayCharacter><ns2:description>6</ns2:description><ns2:value>6.0</ns2:value></ns2:annotationElement><ns2:annotationElement position="3667" colour="-12369085"><ns2:displayCharacter></ns2:displayCharacter><ns2:description>6</ns2:description><ns2:value>6.0</ns2:value></ns2:annotationElement><ns2:annotationElement position="3668" colour="-12171706"><ns2:displayCharacter></ns2:displayCharacter><ns2:description>11</ns2:description><ns2:value>11.0</ns2:value></ns2:annotationElement><ns2:annotationElement position="3669" colour="-12171706"><ns2:displayCharacter></ns2:displayCharacter><ns2:description>11</ns2:description><ns2:value>11.0</ns2:value></ns2:annotationElement><ns2:annotationElement position="3670" colour="-12171706"><ns2:displayCharacter></ns2:displayCharacter><ns2:description>11</ns2:description><ns2:value>11.0</ns2:value></ns2:annotationElement><ns2:annotationElement position="3671" colour="-12171706"><ns2:displayCharacter></ns2:displayCharacter><ns2:description>11</ns2:description><ns2:value>11.0</ns2:value></ns2:annotationElement><ns2:annotationElement position="3672" colour="-12171706"><ns2:displayCharacter></ns2:displayCharacter><ns2:description>11</ns2:description><ns2:value>11.0</ns2:value></ns2:annotationElement><ns2:annotationElement position="3673" colour="-12171706"><ns2:displayCharacter></ns2:displayCharacter><ns2:description>11</ns2:description><ns2:value>11.0</ns2:value></ns2:annotationElement><ns2:annotationElement position="3674" colour="-12171706"><ns2:displayCharacter></ns2:displayCharacter><ns2:description>11</ns2:description><ns2:value>11.0</ns2:value></ns2:annotationElement><ns2:annotationElement position="3675" colour="-12171706"><ns2:displayCharacter></ns2:displayCharacter><ns2:description>11</ns2:description><ns2:value>11.0</ns2:value></ns2:annotationElement><ns2:annotationElement position="3676" colour="-12171706"><ns2:displayCharacter></ns2:displayCharacter><ns2:description>11</ns2:description><ns2:value>11.0</ns2:value></ns2:annotationElement><ns2:annotationElement position="3677" colour="-12171706"><ns2:displayCharacter></ns2:displayCharacter><ns2:description>11</ns2:description><ns2:value>11.0</ns2:value></ns2:annotationElement><ns2:annotationElement position="3678" colour="-12171706"><ns2:displayCharacter></ns2:displayCharacter><ns2:description>11</ns2:description><ns2:value>11.0</ns2:value></ns2:annotationElement><ns2:annotationElement position="3679" colour="-12171706"><ns2:displayCharacter></ns2:displayCharacter><ns2:description>11</ns2:description><ns2:value>11.0</ns2:value></ns2:annotationElement><ns2:annotationElement position="3680" colour="-12171706"><ns2:displayCharacter></ns2:displayCharacter><ns2:description>11</ns2:description><ns2:value>11.0</ns2:value></ns2:annotationElement><ns2:annotationElement position="3681" colour="-12171706"><ns2:displayCharacter></ns2:displayCharacter><ns2:description>11</ns2:description><ns2:value>11.0</ns2:value></ns2:annotationElement><ns2:annotationElement position="3682" colour="-12171706"><ns2:displayCharacter></ns2:displayCharacter><ns2:description>11</ns2:description><ns2:value>11.0</ns2:value></ns2:annotationElement><ns2:annotationElement position="3683" colour="-12171706"><ns2:displayCharacter></ns2:displayCharacter><ns2:description>11</ns2:description><ns2:value>11.0</ns2:value></ns2:annotationElement><ns2:annotationElement position="3684" colour="-12171706"><ns2:displayCharacter></ns2:displayCharacter><ns2:description>11</ns2:description><ns2:value>11.0</ns2:value></ns2:annotationElement><ns2:annotationElement position="3685" colour="-12566464"><ns2:displayCharacter></ns2:displayCharacter><ns2:description>1</ns2:description><ns2:value>1.0</ns2:value></ns2:annotationElement><ns2:annotationElement position="3686" colour="-12566464"><ns2:displayCharacter></ns2:displayCharacter><ns2:description>1</ns2:description><ns2:value>1.0</ns2:value></ns2:annotationElement><ns2:annotationElement position="3687" colour="-12566464"><ns2:displayCharacter></ns2:displayCharacter><ns2:description>1</ns2:description><ns2:value>1.0</ns2:value></ns2:annotationElement><ns2:annotationElement position="3688" colour="-12566464"><ns2:displayCharacter></ns2:displayCharacter><ns2:description>1</ns2:description><ns2:value>1.0</ns2:value></ns2:annotationElement><ns2:annotationElement position="3689" colour="-12566464"><ns2:displayCharacter></ns2:displayCharacter><ns2:description>1</ns2:description><ns2:value>1.0</ns2:value></ns2:annotationElement><ns2:annotationElement position="3690" colour="-12171706"><ns2:displayCharacter></ns2:displayCharacter><ns2:description>11</ns2:description><ns2:value>11.0</ns2:value></ns2:annotationElement><ns2:annotationElement position="3691" colour="-12171706"><ns2:displayCharacter></ns2:displayCharacter><ns2:description>11</ns2:description><ns2:value>11.0</ns2:value></ns2:annotationElement><ns2:annotationElement position="3692" colour="-12171706"><ns2:displayCharacter></ns2:displayCharacter><ns2:description>11</ns2:description><ns2:value>11.0</ns2:value></ns2:annotationElement><ns2:annotationElement position="3693" colour="-12171706"><ns2:displayCharacter></ns2:displayCharacter><ns2:description>11</ns2:description><ns2:value>11.0</ns2:value></ns2:annotationElement><ns2:annotationElement position="3694" colour="-12171706"><ns2:displayCharacter></ns2:displayCharacter><ns2:description>11</ns2:description><ns2:value>11.0</ns2:value></ns2:annotationElement><ns2:annotationElement position="3695" colour="-12171706"><ns2:displayCharacter></ns2:displayCharacter><ns2:description>11</ns2:description><ns2:value>11.0</ns2:value></ns2:annotationElement><ns2:annotationElement position="3696" colour="-12171706"><ns2:displayCharacter></ns2:displayCharacter><ns2:description>11</ns2:description><ns2:value>11.0</ns2:value></ns2:annotationElement><ns2:annotationElement position="3697" colour="-12171706"><ns2:displayCharacter></ns2:displayCharacter><ns2:description>11</ns2:description><ns2:value>11.0</ns2:value></ns2:annotationElement><ns2:annotationElement position="3698" colour="-12171706"><ns2:displayCharacter></ns2:displayCharacter><ns2:description>11</ns2:description><ns2:value>11.0</ns2:value></ns2:annotationElement><ns2:annotationElement position="3699" colour="-12171706"><ns2:displayCharacter></ns2:displayCharacter><ns2:description>11</ns2:description><ns2:value>11.0</ns2:value></ns2:annotationElement><ns2:annotationElement position="3700" colour="-12171706"><ns2:displayCharacter></ns2:displayCharacter><ns2:description>11</ns2:description><ns2:value>11.0</ns2:value></ns2:annotationElement><ns2:annotationElement position="3701" colour="-12171706"><ns2:displayCharacter></ns2:displayCharacter><ns2:description>11</ns2:description><ns2:value>11.0</ns2:value></ns2:annotationElement><ns2:annotationElement position="3702" colour="-12171706"><ns2:displayCharacter></ns2:displayCharacter><ns2:description>11</ns2:description><ns2:value>11.0</ns2:value></ns2:annotationElement><ns2:annotationElement position="3703" colour="-12171706"><ns2:displayCharacter></ns2:displayCharacter><ns2:description>11</ns2:description><ns2:value>11.0</ns2:value></ns2:annotationElement><ns2:annotationElement position="3704" colour="-12171706"><ns2:displayCharacter></ns2:displayCharacter><ns2:description>11</ns2:description><ns2:value>11.0</ns2:value></ns2:annotationElement><ns2:annotationElement position="3705" colour="-12171706"><ns2:displayCharacter></ns2:displayCharacter><ns2:description>11</ns2:description><ns2:value>11.0</ns2:value></ns2:annotationElement><ns2:annotationElement position="3706" colour="-12171706"><ns2:displayCharacter></ns2:displayCharacter><ns2:description>11</ns2:description><ns2:value>11.0</ns2:value></ns2:annotationElement><ns2:annotationElement position="3707" colour="-12171706"><ns2:displayCharacter></ns2:displayCharacter><ns2:description>11</ns2:description><ns2:value>11.0</ns2:value></ns2:annotationElement><ns2:annotationElement position="3708" colour="-12171706"><ns2:displayCharacter></ns2:displayCharacter><ns2:description>11</ns2:description><ns2:value>11.0</ns2:value></ns2:annotationElement><ns2:annotationElement position="3709" colour="-12171706"><ns2:displayCharacter></ns2:displayCharacter><ns2:description>11</ns2:description><ns2:value>11.0</ns2:value></ns2:annotationElement><ns2:annotationElement position="3710" colour="-12171706"><ns2:displayCharacter></ns2:displayCharacter><ns2:description>11</ns2:description><ns2:value>11.0</ns2:value></ns2:annotationElement><ns2:annotationElement position="3711" colour="-12369085"><ns2:displayCharacter></ns2:displayCharacter><ns2:description>6</ns2:description><ns2:value>6.0</ns2:value></ns2:annotationElement><ns2:annotationElement position="3712" colour="-12369085"><ns2:displayCharacter></ns2:displayCharacter><ns2:description>6</ns2:description><ns2:value>6.0</ns2:value></ns2:annotationElement><ns2:annotationElement position="3713" colour="-12369085"><ns2:displayCharacter></ns2:displayCharacter><ns2:description>6</ns2:description><ns2:value>6.0</ns2:value></ns2:annotationElement><ns2:annotationElement position="3714" colour="-12369085"><ns2:displayCharacter></ns2:displayCharacter><ns2:description>6</ns2:description><ns2:value>6.0</ns2:value></ns2:annotationElement><ns2:annotationElement position="3715" colour="-12369085"><ns2:displayCharacter></ns2:displayCharacter><ns2:description>6</ns2:description><ns2:value>6.0</ns2:value></ns2:annotationElement><ns2:annotationElement position="3716" colour="-12369085"><ns2:displayCharacter></ns2:displayCharacter><ns2:description>6</ns2:description><ns2:value>6.0</ns2:value></ns2:annotationElement><ns2:annotationElement position="3717" colour="-12369085"><ns2:displayCharacter></ns2:displayCharacter><ns2:description>6</ns2:description><ns2:value>6.0</ns2:value></ns2:annotationElement><ns2:annotationElement position="3718" colour="-12369085"><ns2:displayCharacter></ns2:displayCharacter><ns2:description>6</ns2:description><ns2:value>6.0</ns2:value></ns2:annotationElement><ns2:annotationElement position="3719" colour="-12369085"><ns2:displayCharacter></ns2:displayCharacter><ns2:description>6</ns2:description><ns2:value>6.0</ns2:value></ns2:annotationElement><ns2:annotationElement position="3720" colour="-12369085"><ns2:displayCharacter></ns2:displayCharacter><ns2:description>6</ns2:description><ns2:value>6.0</ns2:value></ns2:annotationElement><ns2:annotationElement position="3721" colour="-12369085"><ns2:displayCharacter></ns2:displayCharacter><ns2:description>6</ns2:description><ns2:value>6.0</ns2:value></ns2:annotationElement><ns2:annotationElement position="3722" colour="-12369085"><ns2:displayCharacter></ns2:displayCharacter><ns2:description>6</ns2:description><ns2:value>6.0</ns2:value></ns2:annotationElement><ns2:annotationElement position="3723" colour="-12369085"><ns2:displayCharacter></ns2:displayCharacter><ns2:description>6</ns2:description><ns2:value>6.0</ns2:value></ns2:annotationElement><ns2:annotationElement position="3724" colour="-12369085"><ns2:displayCharacter></ns2:displayCharacter><ns2:description>6</ns2:description><ns2:value>6.0</ns2:value></ns2:annotationElement><ns2:annotationElement position="3725" colour="-12369085"><ns2:displayCharacter></ns2:displayCharacter><ns2:description>6</ns2:description><ns2:value>6.0</ns2:value></ns2:annotationElement><ns2:annotationElement position="3726" colour="-12369085"><ns2:displayCharacter></ns2:displayCharacter><ns2:description>6</ns2:description><ns2:value>6.0</ns2:value></ns2:annotationElement><ns2:annotationElement position="3727" colour="-12369085"><ns2:displayCharacter></ns2:displayCharacter><ns2:description>6</ns2:description><ns2:value>6.0</ns2:value></ns2:annotationElement><ns2:annotationElement position="3728" colour="-12369085"><ns2:displayCharacter></ns2:displayCharacter><ns2:description>6</ns2:description><ns2:value>6.0</ns2:value></ns2:annotationElement><ns2:annotationElement position="3729" colour="-12369085"><ns2:displayCharacter></ns2:displayCharacter><ns2:description>6</ns2:description><ns2:value>6.0</ns2:value></ns2:annotationElement><ns2:annotationElement position="3730" colour="-12171706"><ns2:displayCharacter></ns2:displayCharacter><ns2:description>11</ns2:description><ns2:value>11.0</ns2:value></ns2:annotationElement><ns2:annotationElement position="3731" colour="-12171706"><ns2:displayCharacter></ns2:displayCharacter><ns2:description>11</ns2:description><ns2:value>11.0</ns2:value></ns2:annotationElement><ns2:annotationElement position="3732" colour="-12171706"><ns2:displayCharacter></ns2:displayCharacter><ns2:description>11</ns2:description><ns2:value>11.0</ns2:value></ns2:annotationElement><ns2:annotationElement position="3733" colour="-12171706"><ns2:displayCharacter></ns2:displayCharacter><ns2:description>11</ns2:description><ns2:value>11.0</ns2:value></ns2:annotationElement><ns2:annotationElement position="3734" colour="-12171706"><ns2:displayCharacter></ns2:displayCharacter><ns2:description>11</ns2:description><ns2:value>11.0</ns2:value></ns2:annotationElement><ns2:annotationElement position="3735" colour="-12171706"><ns2:displayCharacter></ns2:displayCharacter><ns2:description>11</ns2:description><ns2:value>11.0</ns2:value></ns2:annotationElement><ns2:annotationElement position="3736" colour="-12171706"><ns2:displayCharacter></ns2:displayCharacter><ns2:description>11</ns2:description><ns2:value>11.0</ns2:value></ns2:annotationElement><ns2:annotationElement position="3737" colour="-12171706"><ns2:displayCharacter></ns2:displayCharacter><ns2:description>11</ns2:description><ns2:value>11.0</ns2:value></ns2:annotationElement><ns2:annotationElement position="3738" colour="-12171706"><ns2:displayCharacter></ns2:displayCharacter><ns2:description>11</ns2:description><ns2:value>11.0</ns2:value></ns2:annotationElement><ns2:annotationElement position="3739" colour="-12171706"><ns2:displayCharacter></ns2:displayCharacter><ns2:description>11</ns2:description><ns2:value>11.0</ns2:value></ns2:annotationElement><ns2:annotationElement position="3740" colour="-12171706"><ns2:displayCharacter></ns2:displayCharacter><ns2:description>11</ns2:description><ns2:value>11.0</ns2:value></ns2:annotationElement><ns2:annotationElement position="3741" colour="-12171706"><ns2:displayCharacter></ns2:displayCharacter><ns2:description>11</ns2:description><ns2:value>11.0</ns2:value></ns2:annotationElement><ns2:annotationElement position="3742" colour="-12171706"><ns2:displayCharacter></ns2:displayCharacter><ns2:description>11</ns2:description><ns2:value>11.0</ns2:value></ns2:annotationElement><ns2:annotationElement position="3743" colour="-12171706"><ns2:displayCharacter></ns2:displayCharacter><ns2:description>11</ns2:description><ns2:value>11.0</ns2:value></ns2:annotationElement><ns2:annotationElement position="3744" colour="-12171706"><ns2:displayCharacter></ns2:displayCharacter><ns2:description>11</ns2:description><ns2:value>11.0</ns2:value></ns2:annotationElement><ns2:annotationElement position="3745" colour="-12237499"><ns2:displayCharacter></ns2:displayCharacter><ns2:description>10</ns2:description><ns2:value>10.0</ns2:value></ns2:annotationElement><ns2:annotationElement position="3746" colour="-12237499"><ns2:displayCharacter></ns2:displayCharacter><ns2:description>10</ns2:description><ns2:value>10.0</ns2:value></ns2:annotationElement><ns2:annotationElement position="3747" colour="-12237499"><ns2:displayCharacter></ns2:displayCharacter><ns2:description>10</ns2:description><ns2:value>10.0</ns2:value></ns2:annotationElement><ns2:annotationElement position="3748" colour="-12237499"><ns2:displayCharacter></ns2:displayCharacter><ns2:description>10</ns2:description><ns2:value>10.0</ns2:value></ns2:annotationElement><ns2:annotationElement position="3749" colour="-12237499"><ns2:displayCharacter></ns2:displayCharacter><ns2:description>10</ns2:description><ns2:value>10.0</ns2:value></ns2:annotationElement><ns2:annotationElement position="3750" colour="-12237499"><ns2:displayCharacter></ns2:displayCharacter><ns2:description>10</ns2:description><ns2:value>10.0</ns2:value></ns2:annotationElement><ns2:annotationElement position="3751" colour="-12237499"><ns2:displayCharacter></ns2:displayCharacter><ns2:description>10</ns2:description><ns2:value>10.0</ns2:value></ns2:annotationElement><ns2:annotationElement position="3752" colour="-12237499"><ns2:displayCharacter></ns2:displayCharacter><ns2:description>10</ns2:description><ns2:value>10.0</ns2:value></ns2:annotationElement><ns2:annotationElement position="3753" colour="-12237499"><ns2:displayCharacter></ns2:displayCharacter><ns2:description>10</ns2:description><ns2:value>10.0</ns2:value></ns2:annotationElement><ns2:annotationElement position="3754" colour="-12237499"><ns2:displayCharacter></ns2:displayCharacter><ns2:description>10</ns2:description><ns2:value>10.0</ns2:value></ns2:annotationElement><ns2:annotationElement position="3755" colour="-12237499"><ns2:displayCharacter></ns2:displayCharacter><ns2:description>10</ns2:description><ns2:value>10.0</ns2:value></ns2:annotationElement><ns2:annotationElement position="3756" colour="-12237499"><ns2:displayCharacter></ns2:displayCharacter><ns2:description>10</ns2:description><ns2:value>10.0</ns2:value></ns2:annotationElement><ns2:annotationElement position="3757" colour="-12237499"><ns2:displayCharacter></ns2:displayCharacter><ns2:description>10</ns2:description><ns2:value>10.0</ns2:value></ns2:annotationElement><ns2:annotationElement position="3758" colour="-12237499"><ns2:displayCharacter></ns2:displayCharacter><ns2:description>10</ns2:description><ns2:value>10.0</ns2:value></ns2:annotationElement><ns2:annotationElement position="3759" colour="-12237499"><ns2:displayCharacter></ns2:displayCharacter><ns2:description>10</ns2:description><ns2:value>10.0</ns2:value></ns2:annotationElement><ns2:annotationElement position="3760" colour="-12237499"><ns2:displayCharacter></ns2:displayCharacter><ns2:description>10</ns2:description><ns2:value>10.0</ns2:value></ns2:annotationElement><ns2:annotationElement position="3761" colour="-12171706"><ns2:displayCharacter></ns2:displayCharacter><ns2:description>11</ns2:description><ns2:value>11.0</ns2:value></ns2:annotationElement><ns2:annotationElement position="3762" colour="-12171706"><ns2:displayCharacter></ns2:displayCharacter><ns2:description>11</ns2:description><ns2:value>11.0</ns2:value></ns2:annotationElement><ns2:annotationElement position="3763" colour="-12171706"><ns2:displayCharacter></ns2:displayCharacter><ns2:description>11</ns2:description><ns2:value>11.0</ns2:value></ns2:annotationElement><ns2:annotationElement position="3764" colour="-12171706"><ns2:displayCharacter></ns2:displayCharacter><ns2:description>11</ns2:description><ns2:value>11.0</ns2:value></ns2:annotationElement><ns2:annotationElement position="3765" colour="-12171706"><ns2:displayCharacter></ns2:displayCharacter><ns2:description>11</ns2:description><ns2:value>11.0</ns2:value></ns2:annotationElement><ns2:annotationElement position="3766" colour="-12171706"><ns2:displayCharacter></ns2:displayCharacter><ns2:description>11</ns2:description><ns2:value>11.0</ns2:value></ns2:annotationElement><ns2:annotationElement position="3767" colour="-12171706"><ns2:displayCharacter></ns2:displayCharacter><ns2:description>11</ns2:description><ns2:value>11.0</ns2:value></ns2:annotationElement><ns2:annotationElement position="3768" colour="-12171706"><ns2:displayCharacter></ns2:displayCharacter><ns2:description>11</ns2:description><ns2:value>11.0</ns2:value></ns2:annotationElement><ns2:annotationElement position="3769" colour="-12171706"><ns2:displayCharacter></ns2:displayCharacter><ns2:description>11</ns2:description><ns2:value>11.0</ns2:value></ns2:annotationElement><ns2:annotationElement position="3770" colour="-12171706"><ns2:displayCharacter></ns2:displayCharacter><ns2:description>11</ns2:description><ns2:value>11.0</ns2:value></ns2:annotationElement><ns2:annotationElement position="3771" colour="-12171706"><ns2:displayCharacter></ns2:displayCharacter><ns2:description>11</ns2:description><ns2:value>11.0</ns2:value></ns2:annotationElement><ns2:annotationElement position="3772" colour="-12171706"><ns2:displayCharacter></ns2:displayCharacter><ns2:description>11</ns2:description><ns2:value>11.0</ns2:value></ns2:annotationElement><ns2:annotationElement position="3773" colour="-12171706"><ns2:displayCharacter></ns2:displayCharacter><ns2:description>11</ns2:description><ns2:value>11.0</ns2:value></ns2:annotationElement><ns2:annotationElement position="3774" colour="-12171706"><ns2:displayCharacter></ns2:displayCharacter><ns2:description>11</ns2:description><ns2:value>11.0</ns2:value></ns2:annotationElement><ns2:annotationElement position="3775" colour="-12171706"><ns2:displayCharacter></ns2:displayCharacter><ns2:description>11</ns2:description><ns2:value>11.0</ns2:value></ns2:annotationElement><ns2:annotationElement position="3776" colour="-12171706"><ns2:displayCharacter></ns2:displayCharacter><ns2:description>11</ns2:description><ns2:value>11.0</ns2:value></ns2:annotationElement><ns2:annotationElement position="3777" colour="-12171706"><ns2:displayCharacter></ns2:displayCharacter><ns2:description>11</ns2:description><ns2:value>11.0</ns2:value></ns2:annotationElement><ns2:annotationElement position="3778" colour="-12171706"><ns2:displayCharacter></ns2:displayCharacter><ns2:description>11</ns2:description><ns2:value>11.0</ns2:value></ns2:annotationElement><ns2:annotationElement position="3779" colour="-12171706"><ns2:displayCharacter></ns2:displayCharacter><ns2:description>11</ns2:description><ns2:value>11.0</ns2:value></ns2:annotationElement><ns2:annotationElement position="3780" colour="-12171706"><ns2:displayCharacter></ns2:displayCharacter><ns2:description>11</ns2:description><ns2:value>11.0</ns2:value></ns2:annotationElement><ns2:annotationElement position="3781" colour="-12171706"><ns2:displayCharacter></ns2:displayCharacter><ns2:description>11</ns2:description><ns2:value>11.0</ns2:value></ns2:annotationElement><ns2:annotationElement position="3782" colour="-12171706"><ns2:displayCharacter></ns2:displayCharacter><ns2:description>11</ns2:description><ns2:value>11.0</ns2:value></ns2:annotationElement><ns2:annotationElement position="3783" colour="-12171706"><ns2:displayCharacter></ns2:displayCharacter><ns2:description>11</ns2:description><ns2:value>11.0</ns2:value></ns2:annotationElement><ns2:annotationElement position="3784" colour="-12171706"><ns2:displayCharacter></ns2:displayCharacter><ns2:description>11</ns2:description><ns2:value>11.0</ns2:value></ns2:annotationElement><ns2:annotationElement position="3785" colour="-12369085"><ns2:displayCharacter></ns2:displayCharacter><ns2:description>7</ns2:description><ns2:value>7.0</ns2:value></ns2:annotationElement><ns2:annotationElement position="3786" colour="-12369085"><ns2:displayCharacter></ns2:displayCharacter><ns2:description>7</ns2:description><ns2:value>7.0</ns2:value></ns2:annotationElement><ns2:annotationElement position="3787" colour="-12171706"><ns2:displayCharacter></ns2:displayCharacter><ns2:description>11</ns2:description><ns2:value>11.0</ns2:value></ns2:annotationElement><ns2:annotationElement position="3788" colour="-12171706"><ns2:displayCharacter></ns2:displayCharacter><ns2:description>11</ns2:description><ns2:value>11.0</ns2:value></ns2:annotationElement><ns2:annotationElement position="3789" colour="-12171706"><ns2:displayCharacter></ns2:displayCharacter><ns2:description>11</ns2:description><ns2:value>11.0</ns2:value></ns2:annotationElement><ns2:annotationElement position="3790" colour="-12171706"><ns2:displayCharacter></ns2:displayCharacter><ns2:description>11</ns2:description><ns2:value>11.0</ns2:value></ns2:annotationElement><ns2:annotationElement position="3791" colour="-12171706"><ns2:displayCharacter></ns2:displayCharacter><ns2:description>11</ns2:description><ns2:value>11.0</ns2:value></ns2:annotationElement><ns2:annotationElement position="3792" colour="-12171706"><ns2:displayCharacter></ns2:displayCharacter><ns2:description>11</ns2:description><ns2:value>11.0</ns2:value></ns2:annotationElement><ns2:annotationElement position="3793" colour="-12171706"><ns2:displayCharacter></ns2:displayCharacter><ns2:description>11</ns2:description><ns2:value>11.0</ns2:value></ns2:annotationElement><ns2:annotationElement position="3794" colour="-12171706"><ns2:displayCharacter></ns2:displayCharacter><ns2:description>11</ns2:description><ns2:value>11.0</ns2:value></ns2:annotationElement><ns2:annotationElement position="3795" colour="-12171706"><ns2:displayCharacter></ns2:displayCharacter><ns2:description>11</ns2:description><ns2:value>11.0</ns2:value></ns2:annotationElement><ns2:annotationElement position="3796" colour="-12171706"><ns2:displayCharacter></ns2:displayCharacter><ns2:description>11</ns2:description><ns2:value>11.0</ns2:value></ns2:annotationElement><ns2:annotationElement position="3797" colour="-12171706"><ns2:displayCharacter></ns2:displayCharacter><ns2:description>11</ns2:description><ns2:value>11.0</ns2:value></ns2:annotationElement><ns2:annotationElement position="3798" colour="-12237499"><ns2:displayCharacter></ns2:displayCharacter><ns2:description>10</ns2:description><ns2:value>10.0</ns2:value></ns2:annotationElement><ns2:annotationElement position="3799" colour="-12237499"><ns2:displayCharacter></ns2:displayCharacter><ns2:description>10</ns2:description><ns2:value>10.0</ns2:value></ns2:annotationElement><ns2:annotationElement position="3800" colour="-12237499"><ns2:displayCharacter></ns2:displayCharacter><ns2:description>10</ns2:description><ns2:value>10.0</ns2:value></ns2:annotationElement><ns2:annotationElement position="3801" colour="-12171706"><ns2:displayCharacter></ns2:displayCharacter><ns2:description>11</ns2:description><ns2:value>11.0</ns2:value></ns2:annotationElement><ns2:annotationElement position="3802" colour="-12171706"><ns2:displayCharacter></ns2:displayCharacter><ns2:description>11</ns2:description><ns2:value>11.0</ns2:value></ns2:annotationElement><ns2:annotationElement position="3803" colour="-12171706"><ns2:displayCharacter></ns2:displayCharacter><ns2:description>11</ns2:description><ns2:value>11.0</ns2:value></ns2:annotationElement><ns2:annotationElement position="3804" colour="-12237499"><ns2:displayCharacter></ns2:displayCharacter><ns2:description>10</ns2:description><ns2:value>10.0</ns2:value></ns2:annotationElement><ns2:annotationElement position="3805" colour="-12237499"><ns2:displayCharacter></ns2:displayCharacter><ns2:description>10</ns2:description><ns2:value>10.0</ns2:value></ns2:annotationElement><ns2:annotationElement position="3806" colour="-12434878"><ns2:displayCharacter></ns2:displayCharacter><ns2:description>5</ns2:description><ns2:value>5.0</ns2:value></ns2:annotationElement><ns2:annotationElement position="3807" colour="-12434878"><ns2:displayCharacter></ns2:displayCharacter><ns2:description>5</ns2:description><ns2:value>5.0</ns2:value></ns2:annotationElement><ns2:annotationElement position="3808" colour="-12434878"><ns2:displayCharacter></ns2:displayCharacter><ns2:description>5</ns2:description><ns2:value>5.0</ns2:value></ns2:annotationElement><ns2:annotationElement position="3809" colour="-12434878"><ns2:displayCharacter></ns2:displayCharacter><ns2:description>5</ns2:description><ns2:value>5.0</ns2:value></ns2:annotationElement><ns2:annotationElement position="3810" colour="-12237499"><ns2:displayCharacter></ns2:displayCharacter><ns2:description>10</ns2:description><ns2:value>10.0</ns2:value></ns2:annotationElement><ns2:annotationElement position="3811" colour="-12237499"><ns2:displayCharacter></ns2:displayCharacter><ns2:description>10</ns2:description><ns2:value>10.0</ns2:value></ns2:annotationElement><ns2:annotationElement position="3812" colour="-12237499"><ns2:displayCharacter></ns2:displayCharacter><ns2:description>10</ns2:description><ns2:value>10.0</ns2:value></ns2:annotationElement><ns2:annotationElement position="3813" colour="-12237499"><ns2:displayCharacter></ns2:displayCharacter><ns2:description>10</ns2:description><ns2:value>10.0</ns2:value></ns2:annotationElement><ns2:annotationElement position="3814" colour="-12237499"><ns2:displayCharacter></ns2:displayCharacter><ns2:description>10</ns2:description><ns2:value>10.0</ns2:value></ns2:annotationElement><ns2:annotationElement position="3815" colour="-12237499"><ns2:displayCharacter></ns2:displayCharacter><ns2:description>10</ns2:description><ns2:value>10.0</ns2:value></ns2:annotationElement><ns2:annotationElement position="3816" colour="-12237499"><ns2:displayCharacter></ns2:displayCharacter><ns2:description>10</ns2:description><ns2:value>10.0</ns2:value></ns2:annotationElement><ns2:annotationElement position="3817" colour="-12237499"><ns2:displayCharacter></ns2:displayCharacter><ns2:description>10</ns2:description><ns2:value>10.0</ns2:value></ns2:annotationElement><ns2:annotationElement position="3818" colour="-12237499"><ns2:displayCharacter></ns2:displayCharacter><ns2:description>10</ns2:description><ns2:value>10.0</ns2:value></ns2:annotationElement><ns2:annotationElement position="3819" colour="-12237499"><ns2:displayCharacter></ns2:displayCharacter><ns2:description>10</ns2:description><ns2:value>10.0</ns2:value></ns2:annotationElement><ns2:annotationElement position="3820" colour="-12237499"><ns2:displayCharacter></ns2:displayCharacter><ns2:description>10</ns2:description><ns2:value>10.0</ns2:value></ns2:annotationElement><ns2:annotationElement position="3821" colour="-12237499"><ns2:displayCharacter></ns2:displayCharacter><ns2:description>10</ns2:description><ns2:value>10.0</ns2:value></ns2:annotationElement><ns2:annotationElement position="3822" colour="-12434878"><ns2:displayCharacter></ns2:displayCharacter><ns2:description>5</ns2:description><ns2:value>5.0</ns2:value></ns2:annotationElement><ns2:annotationElement position="3823" colour="-12434878"><ns2:displayCharacter></ns2:displayCharacter><ns2:description>5</ns2:description><ns2:value>5.0</ns2:value></ns2:annotationElement><ns2:annotationElement position="3824" colour="-12171706"><ns2:displayCharacter></ns2:displayCharacter><ns2:description>11</ns2:description><ns2:value>11.0</ns2:value></ns2:annotationElement><ns2:annotationElement position="3825" colour="-12171706"><ns2:displayCharacter></ns2:displayCharacter><ns2:description>11</ns2:description><ns2:value>11.0</ns2:value></ns2:annotationElement><ns2:annotationElement position="3826" colour="-12171706"><ns2:displayCharacter></ns2:displayCharacter><ns2:description>11</ns2:description><ns2:value>11.0</ns2:value></ns2:annotationElement><ns2:annotationElement position="3827" colour="-12171706"><ns2:displayCharacter></ns2:displayCharacter><ns2:description>11</ns2:description><ns2:value>11.0</ns2:value></ns2:annotationElement><ns2:annotationElement position="3828" colour="-12171706"><ns2:displayCharacter></ns2:displayCharacter><ns2:description>11</ns2:description><ns2:value>11.0</ns2:value></ns2:annotationElement><ns2:annotationElement position="3829" colour="-12171706"><ns2:displayCharacter></ns2:displayCharacter><ns2:description>11</ns2:description><ns2:value>11.0</ns2:value></ns2:annotationElement><ns2:annotationElement position="3830" colour="-12171706"><ns2:displayCharacter></ns2:displayCharacter><ns2:description>11</ns2:description><ns2:value>11.0</ns2:value></ns2:annotationElement><ns2:annotationElement position="3831" colour="-12171706"><ns2:displayCharacter></ns2:displayCharacter><ns2:description>11</ns2:description><ns2:value>11.0</ns2:value></ns2:annotationElement><ns2:annotationElement position="3832" colour="-12171706"><ns2:displayCharacter></ns2:displayCharacter><ns2:description>11</ns2:description><ns2:value>11.0</ns2:value></ns2:annotationElement><ns2:annotationElement position="3833" colour="-12171706"><ns2:displayCharacter></ns2:displayCharacter><ns2:description>11</ns2:description><ns2:value>11.0</ns2:value></ns2:annotationElement><ns2:annotationElement position="3834" colour="-12171706"><ns2:displayCharacter></ns2:displayCharacter><ns2:description>11</ns2:description><ns2:value>11.0</ns2:value></ns2:annotationElement><ns2:annotationElement position="3835" colour="-12171706"><ns2:displayCharacter></ns2:displayCharacter><ns2:description>11</ns2:description><ns2:value>11.0</ns2:value></ns2:annotationElement><ns2:annotationElement position="3836" colour="-12171706"><ns2:displayCharacter></ns2:displayCharacter><ns2:description>11</ns2:description><ns2:value>11.0</ns2:value></ns2:annotationElement><ns2:annotationElement position="3837" colour="-12171706"><ns2:displayCharacter></ns2:displayCharacter><ns2:description>11</ns2:description><ns2:value>11.0</ns2:value></ns2:annotationElement><ns2:annotationElement position="3838" colour="-12171706"><ns2:displayCharacter></ns2:displayCharacter><ns2:description>11</ns2:description><ns2:value>11.0</ns2:value></ns2:annotationElement><ns2:annotationElement position="3839" colour="-12434878"><ns2:displayCharacter></ns2:displayCharacter><ns2:description>5</ns2:description><ns2:value>5.0</ns2:value></ns2:annotationElement><ns2:annotationElement position="3840" colour="-12434878"><ns2:displayCharacter></ns2:displayCharacter><ns2:description>5</ns2:description><ns2:value>5.0</ns2:value></ns2:annotationElement><ns2:annotationElement position="3841" colour="-12434878"><ns2:displayCharacter></ns2:displayCharacter><ns2:description>5</ns2:description><ns2:value>5.0</ns2:value></ns2:annotationElement><ns2:annotationElement position="3842" colour="-12237499"><ns2:displayCharacter></ns2:displayCharacter><ns2:description>10</ns2:description><ns2:value>10.0</ns2:value></ns2:annotationElement><ns2:annotationElement position="3843" colour="-12237499"><ns2:displayCharacter></ns2:displayCharacter><ns2:description>10</ns2:description><ns2:value>10.0</ns2:value></ns2:annotationElement><ns2:annotationElement position="3844" colour="-12237499"><ns2:displayCharacter></ns2:displayCharacter><ns2:description>10</ns2:description><ns2:value>10.0</ns2:value></ns2:annotationElement><ns2:annotationElement position="3845" colour="-12237499"><ns2:displayCharacter></ns2:displayCharacter><ns2:description>10</ns2:description><ns2:value>10.0</ns2:value></ns2:annotationElement><ns2:annotationElement position="3846" colour="-12237499"><ns2:displayCharacter></ns2:displayCharacter><ns2:description>10</ns2:description><ns2:value>10.0</ns2:value></ns2:annotationElement><ns2:annotationElement position="3847" colour="-12237499"><ns2:displayCharacter></ns2:displayCharacter><ns2:description>10</ns2:description><ns2:value>10.0</ns2:value></ns2:annotationElement><ns2:annotationElement position="3848" colour="-12237499"><ns2:displayCharacter></ns2:displayCharacter><ns2:description>10</ns2:description><ns2:value>10.0</ns2:value></ns2:annotationElement><ns2:annotationElement position="3849" colour="-12237499"><ns2:displayCharacter></ns2:displayCharacter><ns2:description>10</ns2:description><ns2:value>10.0</ns2:value></ns2:annotationElement><ns2:annotationElement position="3850" colour="-12237499"><ns2:displayCharacter></ns2:displayCharacter><ns2:description>10</ns2:description><ns2:value>10.0</ns2:value></ns2:annotationElement><ns2:annotationElement position="3851" colour="-12237499"><ns2:displayCharacter></ns2:displayCharacter><ns2:description>10</ns2:description><ns2:value>10.0</ns2:value></ns2:annotationElement><ns2:annotationElement position="3852" colour="-12237499"><ns2:displayCharacter></ns2:displayCharacter><ns2:description>10</ns2:description><ns2:value>10.0</ns2:value></ns2:annotationElement><ns2:annotationElement position="3853" colour="-12237499"><ns2:displayCharacter></ns2:displayCharacter><ns2:description>10</ns2:description><ns2:value>10.0</ns2:value></ns2:annotationElement><ns2:annotationElement position="3854" colour="-12237499"><ns2:displayCharacter></ns2:displayCharacter><ns2:description>10</ns2:description><ns2:value>10.0</ns2:value></ns2:annotationElement><ns2:annotationElement position="3855" colour="-12237499"><ns2:displayCharacter></ns2:displayCharacter><ns2:description>10</ns2:description><ns2:value>10.0</ns2:value></ns2:annotationElement><ns2:annotationElement position="3856" colour="-12237499"><ns2:displayCharacter></ns2:displayCharacter><ns2:description>10</ns2:description><ns2:value>10.0</ns2:value></ns2:annotationElement><ns2:annotationElement position="3857" colour="-12237499"><ns2:displayCharacter></ns2:displayCharacter><ns2:description>10</ns2:description><ns2:value>10.0</ns2:value></ns2:annotationElement><ns2:annotationElement position="3858" colour="-12237499"><ns2:displayCharacter></ns2:displayCharacter><ns2:description>10</ns2:description><ns2:value>10.0</ns2:value></ns2:annotationElement><ns2:annotationElement position="3859" colour="-12237499"><ns2:displayCharacter></ns2:displayCharacter><ns2:description>10</ns2:description><ns2:value>10.0</ns2:value></ns2:annotationElement><ns2:annotationElement position="3860" colour="-12237499"><ns2:displayCharacter></ns2:displayCharacter><ns2:description>10</ns2:description><ns2:value>10.0</ns2:value></ns2:annotationElement><ns2:annotationElement position="3861" colour="-12237499"><ns2:displayCharacter></ns2:displayCharacter><ns2:description>10</ns2:description><ns2:value>10.0</ns2:value></ns2:annotationElement><ns2:annotationElement position="3862" colour="-12237499"><ns2:displayCharacter></ns2:displayCharacter><ns2:description>10</ns2:description><ns2:value>10.0</ns2:value></ns2:annotationElement><ns2:annotationElement position="3863" colour="-12237499"><ns2:displayCharacter></ns2:displayCharacter><ns2:description>10</ns2:description><ns2:value>10.0</ns2:value></ns2:annotationElement><ns2:annotationElement position="3864" colour="-12237499"><ns2:displayCharacter></ns2:displayCharacter><ns2:description>10</ns2:description><ns2:value>10.0</ns2:value></ns2:annotationElement><ns2:annotationElement position="3865" colour="-12237499"><ns2:displayCharacter></ns2:displayCharacter><ns2:description>10</ns2:description><ns2:value>10.0</ns2:value></ns2:annotationElement><ns2:annotationElement position="3866" colour="-12237499"><ns2:displayCharacter></ns2:displayCharacter><ns2:description>10</ns2:description><ns2:value>10.0</ns2:value></ns2:annotationElement><ns2:annotationElement position="3867" colour="-12237499"><ns2:displayCharacter></ns2:displayCharacter><ns2:description>10</ns2:description><ns2:value>10.0</ns2:value></ns2:annotationElement><ns2:annotationElement position="3868" colour="-12237499"><ns2:displayCharacter></ns2:displayCharacter><ns2:description>10</ns2:description><ns2:value>10.0</ns2:value></ns2:annotationElement><ns2:annotationElement position="3869" colour="-12237499"><ns2:displayCharacter></ns2:displayCharacter><ns2:description>10</ns2:description><ns2:value>10.0</ns2:value></ns2:annotationElement><ns2:annotationElement position="3870" colour="-12237499"><ns2:displayCharacter></ns2:displayCharacter><ns2:description>10</ns2:description><ns2:value>10.0</ns2:value></ns2:annotationElement><ns2:annotationElement position="3871" colour="-12237499"><ns2:displayCharacter></ns2:displayCharacter><ns2:description>10</ns2:description><ns2:value>10.0</ns2:value></ns2:annotationElement><ns2:annotationElement position="3872" colour="-12237499"><ns2:displayCharacter></ns2:displayCharacter><ns2:description>10</ns2:description><ns2:value>10.0</ns2:value></ns2:annotationElement><ns2:annotationElement position="3873" colour="-12237499"><ns2:displayCharacter></ns2:displayCharacter><ns2:description>10</ns2:description><ns2:value>10.0</ns2:value></ns2:annotationElement><ns2:annotationElement position="3874" colour="-12237499"><ns2:displayCharacter></ns2:displayCharacter><ns2:description>10</ns2:description><ns2:value>10.0</ns2:value></ns2:annotationElement><ns2:annotationElement position="3875" colour="-12237499"><ns2:displayCharacter></ns2:displayCharacter><ns2:description>10</ns2:description><ns2:value>10.0</ns2:value></ns2:annotationElement><ns2:annotationElement position="3876" colour="-12237499"><ns2:displayCharacter></ns2:displayCharacter><ns2:description>10</ns2:description><ns2:value>10.0</ns2:value></ns2:annotationElement><ns2:annotationElement position="3877" colour="-12237499"><ns2:displayCharacter></ns2:displayCharacter><ns2:description>10</ns2:description><ns2:value>10.0</ns2:value></ns2:annotationElement><ns2:annotationElement position="3878" colour="-12237499"><ns2:displayCharacter></ns2:displayCharacter><ns2:description>10</ns2:description><ns2:value>10.0</ns2:value></ns2:annotationElement><ns2:annotationElement position="3879" colour="-12237499"><ns2:displayCharacter></ns2:displayCharacter><ns2:description>10</ns2:description><ns2:value>10.0</ns2:value></ns2:annotationElement><ns2:annotationElement position="3880" colour="-12237499"><ns2:displayCharacter></ns2:displayCharacter><ns2:description>10</ns2:description><ns2:value>10.0</ns2:value></ns2:annotationElement><ns2:annotationElement position="3881" colour="-12237499"><ns2:displayCharacter></ns2:displayCharacter><ns2:description>10</ns2:description><ns2:value>10.0</ns2:value></ns2:annotationElement><ns2:annotationElement position="3882" colour="-12237499"><ns2:displayCharacter></ns2:displayCharacter><ns2:description>10</ns2:description><ns2:value>10.0</ns2:value></ns2:annotationElement><ns2:annotationElement position="3883" colour="-12237499"><ns2:displayCharacter></ns2:displayCharacter><ns2:description>10</ns2:description><ns2:value>10.0</ns2:value></ns2:annotationElement><ns2:annotationElement position="3884" colour="-12171706"><ns2:displayCharacter></ns2:displayCharacter><ns2:description>11</ns2:description><ns2:value>11.0</ns2:value></ns2:annotationElement><ns2:annotationElement position="3885" colour="-12171706"><ns2:displayCharacter></ns2:displayCharacter><ns2:description>11</ns2:description><ns2:value>11.0</ns2:value></ns2:annotationElement><ns2:annotationElement position="3886" colour="-12237499"><ns2:displayCharacter></ns2:displayCharacter><ns2:description>10</ns2:description><ns2:value>10.0</ns2:value></ns2:annotationElement><ns2:annotationElement position="3887" colour="-12237499"><ns2:displayCharacter></ns2:displayCharacter><ns2:description>10</ns2:description><ns2:value>10.0</ns2:value></ns2:annotationElement><ns2:annotationElement position="3888" colour="-12237499"><ns2:displayCharacter></ns2:displayCharacter><ns2:description>10</ns2:description><ns2:value>10.0</ns2:value></ns2:annotationElement><ns2:annotationElement position="3889" colour="-12434878"><ns2:displayCharacter></ns2:displayCharacter><ns2:description>5</ns2:description><ns2:value>5.0</ns2:value></ns2:annotationElement><ns2:annotationElement position="3890" colour="-12434878"><ns2:displayCharacter></ns2:displayCharacter><ns2:description>5</ns2:description><ns2:value>5.0</ns2:value></ns2:annotationElement><ns2:annotationElement position="3891" colour="-12434878"><ns2:displayCharacter></ns2:displayCharacter><ns2:description>5</ns2:description><ns2:value>5.0</ns2:value></ns2:annotationElement><ns2:annotationElement position="3892" colour="-12434878"><ns2:displayCharacter></ns2:displayCharacter><ns2:description>5</ns2:description><ns2:value>5.0</ns2:value></ns2:annotationElement><ns2:annotationElement position="3893" colour="-12434878"><ns2:displayCharacter></ns2:displayCharacter><ns2:description>5</ns2:description><ns2:value>5.0</ns2:value></ns2:annotationElement><ns2:annotationElement position="3894" colour="-12434878"><ns2:displayCharacter></ns2:displayCharacter><ns2:description>5</ns2:description><ns2:value>5.0</ns2:value></ns2:annotationElement><ns2:annotationElement position="3895" colour="-12171706"><ns2:displayCharacter></ns2:displayCharacter><ns2:description>11</ns2:description><ns2:value>11.0</ns2:value></ns2:annotationElement><ns2:annotationElement position="3896" colour="-12171706"><ns2:displayCharacter></ns2:displayCharacter><ns2:description>11</ns2:description><ns2:value>11.0</ns2:value></ns2:annotationElement><ns2:annotationElement position="3897" colour="-12171706"><ns2:displayCharacter></ns2:displayCharacter><ns2:description>11</ns2:description><ns2:value>11.0</ns2:value></ns2:annotationElement><ns2:annotationElement position="3898" colour="-12171706"><ns2:displayCharacter></ns2:displayCharacter><ns2:description>11</ns2:description><ns2:value>11.0</ns2:value></ns2:annotationElement><ns2:annotationElement position="3899" colour="-12171706"><ns2:displayCharacter></ns2:displayCharacter><ns2:description>11</ns2:description><ns2:value>11.0</ns2:value></ns2:annotationElement><ns2:annotationElement position="3900" colour="-12171706"><ns2:displayCharacter></ns2:displayCharacter><ns2:description>11</ns2:description><ns2:value>11.0</ns2:value></ns2:annotationElement><ns2:annotationElement position="3901" colour="-12171706"><ns2:displayCharacter></ns2:displayCharacter><ns2:description>11</ns2:description><ns2:value>11.0</ns2:value></ns2:annotationElement><ns2:annotationElement position="3902" colour="-12171706"><ns2:displayCharacter></ns2:displayCharacter><ns2:description>11</ns2:description><ns2:value>11.0</ns2:value></ns2:annotationElement><ns2:annotationElement position="3903" colour="-12171706"><ns2:displayCharacter></ns2:displayCharacter><ns2:description>11</ns2:description><ns2:value>11.0</ns2:value></ns2:annotationElement><ns2:annotationElement position="3904" colour="-12171706"><ns2:displayCharacter></ns2:displayCharacter><ns2:description>11</ns2:description><ns2:value>11.0</ns2:value></ns2:annotationElement><ns2:annotationElement position="3905" colour="-12171706"><ns2:displayCharacter></ns2:displayCharacter><ns2:description>11</ns2:description><ns2:value>11.0</ns2:value></ns2:annotationElement><ns2:annotationElement position="3906" colour="-12171706"><ns2:displayCharacter></ns2:displayCharacter><ns2:description>11</ns2:description><ns2:value>11.0</ns2:value></ns2:annotationElement><ns2:annotationElement position="3907" colour="-12171706"><ns2:displayCharacter></ns2:displayCharacter><ns2:description>11</ns2:description><ns2:value>11.0</ns2:value></ns2:annotationElement><ns2:annotationElement position="3908" colour="-12171706"><ns2:displayCharacter></ns2:displayCharacter><ns2:description>11</ns2:description><ns2:value>11.0</ns2:value></ns2:annotationElement><ns2:annotationElement position="3909" colour="-12171706"><ns2:displayCharacter></ns2:displayCharacter><ns2:description>11</ns2:description><ns2:value>11.0</ns2:value></ns2:annotationElement><ns2:annotationElement position="3910" colour="-12171706"><ns2:displayCharacter></ns2:displayCharacter><ns2:description>11</ns2:description><ns2:value>11.0</ns2:value></ns2:annotationElement><ns2:annotationElement position="3911" colour="-12369085"><ns2:displayCharacter></ns2:displayCharacter><ns2:description>6</ns2:description><ns2:value>6.0</ns2:value></ns2:annotationElement><ns2:annotationElement position="3912" colour="-12369085"><ns2:displayCharacter></ns2:displayCharacter><ns2:description>6</ns2:description><ns2:value>6.0</ns2:value></ns2:annotationElement><ns2:annotationElement position="3913" colour="-12369085"><ns2:displayCharacter></ns2:displayCharacter><ns2:description>6</ns2:description><ns2:value>6.0</ns2:value></ns2:annotationElement><ns2:annotationElement position="3914" colour="-12369085"><ns2:displayCharacter></ns2:displayCharacter><ns2:description>6</ns2:description><ns2:value>6.0</ns2:value></ns2:annotationElement><ns2:annotationElement position="3915" colour="-12171706"><ns2:displayCharacter></ns2:displayCharacter><ns2:description>11</ns2:description><ns2:value>11.0</ns2:value></ns2:annotationElement><ns2:annotationElement position="3916" colour="-12171706"><ns2:displayCharacter></ns2:displayCharacter><ns2:description>11</ns2:description><ns2:value>11.0</ns2:value></ns2:annotationElement><ns2:annotationElement position="3917" colour="-12171706"><ns2:displayCharacter></ns2:displayCharacter><ns2:description>11</ns2:description><ns2:value>11.0</ns2:value></ns2:annotationElement><ns2:annotationElement position="3918" colour="-12171706"><ns2:displayCharacter></ns2:displayCharacter><ns2:description>11</ns2:description><ns2:value>11.0</ns2:value></ns2:annotationElement><ns2:annotationElement position="3919" colour="-12171706"><ns2:displayCharacter></ns2:displayCharacter><ns2:description>11</ns2:description><ns2:value>11.0</ns2:value></ns2:annotationElement><ns2:annotationElement position="3920" colour="-12171706"><ns2:displayCharacter></ns2:displayCharacter><ns2:description>11</ns2:description><ns2:value>11.0</ns2:value></ns2:annotationElement><ns2:annotationElement position="3921" colour="-12171706"><ns2:displayCharacter></ns2:displayCharacter><ns2:description>11</ns2:description><ns2:value>11.0</ns2:value></ns2:annotationElement><ns2:annotationElement position="3922" colour="-12171706"><ns2:displayCharacter></ns2:displayCharacter><ns2:description>11</ns2:description><ns2:value>11.0</ns2:value></ns2:annotationElement><ns2:annotationElement position="3923" colour="-12171706"><ns2:displayCharacter></ns2:displayCharacter><ns2:description>11</ns2:description><ns2:value>11.0</ns2:value></ns2:annotationElement><ns2:annotationElement position="3924" colour="-12171706"><ns2:displayCharacter></ns2:displayCharacter><ns2:description>11</ns2:description><ns2:value>11.0</ns2:value></ns2:annotationElement><ns2:annotationElement position="3925" colour="-12171706"><ns2:displayCharacter></ns2:displayCharacter><ns2:description>11</ns2:description><ns2:value>11.0</ns2:value></ns2:annotationElement><ns2:annotationElement position="3926" colour="-12171706"><ns2:displayCharacter></ns2:displayCharacter><ns2:description>11</ns2:description><ns2:value>11.0</ns2:value></ns2:annotationElement><ns2:annotationElement position="3927" colour="-12171706"><ns2:displayCharacter></ns2:displayCharacter><ns2:description>11</ns2:description><ns2:value>11.0</ns2:value></ns2:annotationElement><ns2:annotationElement position="3928" colour="-12237499"><ns2:displayCharacter></ns2:displayCharacter><ns2:description>10</ns2:description><ns2:value>10.0</ns2:value></ns2:annotationElement><ns2:annotationElement position="3929" colour="-12237499"><ns2:displayCharacter></ns2:displayCharacter><ns2:description>10</ns2:description><ns2:value>10.0</ns2:value></ns2:annotationElement><ns2:annotationElement position="3930" colour="-12237499"><ns2:displayCharacter></ns2:displayCharacter><ns2:description>10</ns2:description><ns2:value>10.0</ns2:value></ns2:annotationElement><ns2:annotationElement position="3931" colour="-12237499"><ns2:displayCharacter></ns2:displayCharacter><ns2:description>10</ns2:description><ns2:value>10.0</ns2:value></ns2:annotationElement><ns2:annotationElement position="3932" colour="-12237499"><ns2:displayCharacter></ns2:displayCharacter><ns2:description>10</ns2:description><ns2:value>10.0</ns2:value></ns2:annotationElement><ns2:annotationElement position="3933" colour="-12237499"><ns2:displayCharacter></ns2:displayCharacter><ns2:description>10</ns2:description><ns2:value>10.0</ns2:value></ns2:annotationElement><ns2:annotationElement position="3934" colour="-12237499"><ns2:displayCharacter></ns2:displayCharacter><ns2:description>10</ns2:description><ns2:value>10.0</ns2:value></ns2:annotationElement><ns2:annotationElement position="3935" colour="-12237499"><ns2:displayCharacter></ns2:displayCharacter><ns2:description>10</ns2:description><ns2:value>10.0</ns2:value></ns2:annotationElement><ns2:annotationElement position="3936" colour="-12237499"><ns2:displayCharacter></ns2:displayCharacter><ns2:description>10</ns2:description><ns2:value>10.0</ns2:value></ns2:annotationElement><ns2:annotationElement position="3937" colour="-12237499"><ns2:displayCharacter></ns2:displayCharacter><ns2:description>10</ns2:description><ns2:value>10.0</ns2:value></ns2:annotationElement><ns2:annotationElement position="3938" colour="-12237499"><ns2:displayCharacter></ns2:displayCharacter><ns2:description>10</ns2:description><ns2:value>10.0</ns2:value></ns2:annotationElement><ns2:annotationElement position="3939" colour="-12237499"><ns2:displayCharacter></ns2:displayCharacter><ns2:description>10</ns2:description><ns2:value>10.0</ns2:value></ns2:annotationElement><ns2:annotationElement position="3940" colour="-12237499"><ns2:displayCharacter></ns2:displayCharacter><ns2:description>10</ns2:description><ns2:value>10.0</ns2:value></ns2:annotationElement><ns2:annotationElement position="3941" colour="-12237499"><ns2:displayCharacter></ns2:displayCharacter><ns2:description>10</ns2:description><ns2:value>10.0</ns2:value></ns2:annotationElement><ns2:annotationElement position="3942" colour="-12237499"><ns2:displayCharacter></ns2:displayCharacter><ns2:description>10</ns2:description><ns2:value>10.0</ns2:value></ns2:annotationElement><ns2:annotationElement position="3943" colour="-12237499"><ns2:displayCharacter></ns2:displayCharacter><ns2:description>10</ns2:description><ns2:value>10.0</ns2:value></ns2:annotationElement><ns2:annotationElement position="3944" colour="-12237499"><ns2:displayCharacter></ns2:displayCharacter><ns2:description>10</ns2:description><ns2:value>10.0</ns2:value></ns2:annotationElement><ns2:annotationElement position="3945" colour="-12237499"><ns2:displayCharacter></ns2:displayCharacter><ns2:description>10</ns2:description><ns2:value>10.0</ns2:value></ns2:annotationElement><ns2:annotationElement position="3946" colour="-12237499"><ns2:displayCharacter></ns2:displayCharacter><ns2:description>10</ns2:description><ns2:value>10.0</ns2:value></ns2:annotationElement><ns2:annotationElement position="3947" colour="-12434878"><ns2:displayCharacter></ns2:displayCharacter><ns2:description>5</ns2:description><ns2:value>5.0</ns2:value></ns2:annotationElement><ns2:annotationElement position="3948" colour="-12434878"><ns2:displayCharacter></ns2:displayCharacter><ns2:description>5</ns2:description><ns2:value>5.0</ns2:value></ns2:annotationElement><ns2:annotationElement position="3949" colour="-12434878"><ns2:displayCharacter></ns2:displayCharacter><ns2:description>5</ns2:description><ns2:value>5.0</ns2:value></ns2:annotationElement><ns2:annotationElement position="3950" colour="-12434878"><ns2:displayCharacter></ns2:displayCharacter><ns2:description>5</ns2:description><ns2:value>5.0</ns2:value></ns2:annotationElement><ns2:annotationElement position="3951" colour="-12434878"><ns2:displayCharacter></ns2:displayCharacter><ns2:description>5</ns2:description><ns2:value>5.0</ns2:value></ns2:annotationElement><ns2:annotationElement position="3952" colour="-12434878"><ns2:displayCharacter></ns2:displayCharacter><ns2:description>5</ns2:description><ns2:value>5.0</ns2:value></ns2:annotationElement><ns2:annotationElement position="3953" colour="-12434878"><ns2:displayCharacter></ns2:displayCharacter><ns2:description>5</ns2:description><ns2:value>5.0</ns2:value></ns2:annotationElement><ns2:annotationElement position="3954" colour="-12434878"><ns2:displayCharacter></ns2:displayCharacter><ns2:description>5</ns2:description><ns2:value>5.0</ns2:value></ns2:annotationElement><ns2:annotationElement position="3955" colour="-12434878"><ns2:displayCharacter></ns2:displayCharacter><ns2:description>5</ns2:description><ns2:value>5.0</ns2:value></ns2:annotationElement><ns2:annotationElement position="3956" colour="-12434878"><ns2:displayCharacter></ns2:displayCharacter><ns2:description>5</ns2:description><ns2:value>5.0</ns2:value></ns2:annotationElement><ns2:annotationElement position="3957" colour="-12434878"><ns2:displayCharacter></ns2:displayCharacter><ns2:description>5</ns2:description><ns2:value>5.0</ns2:value></ns2:annotationElement><ns2:annotationElement position="3958" colour="-12434878"><ns2:displayCharacter></ns2:displayCharacter><ns2:description>5</ns2:description><ns2:value>5.0</ns2:value></ns2:annotationElement><ns2:annotationElement position="3959" colour="-12434878"><ns2:displayCharacter></ns2:displayCharacter><ns2:description>5</ns2:description><ns2:value>5.0</ns2:value></ns2:annotationElement><ns2:annotationElement position="3960" colour="-12237499"><ns2:displayCharacter></ns2:displayCharacter><ns2:description>10</ns2:description><ns2:value>10.0</ns2:value></ns2:annotationElement><ns2:annotationElement position="3961" colour="-12237499"><ns2:displayCharacter></ns2:displayCharacter><ns2:description>10</ns2:description><ns2:value>10.0</ns2:value></ns2:annotationElement><ns2:annotationElement position="3962" colour="-12237499"><ns2:displayCharacter></ns2:displayCharacter><ns2:description>10</ns2:description><ns2:value>10.0</ns2:value></ns2:annotationElement><ns2:annotationElement position="3963" colour="-12237499"><ns2:displayCharacter></ns2:displayCharacter><ns2:description>10</ns2:description><ns2:value>10.0</ns2:value></ns2:annotationElement><ns2:annotationElement position="3964" colour="-12237499"><ns2:displayCharacter></ns2:displayCharacter><ns2:description>10</ns2:description><ns2:value>10.0</ns2:value></ns2:annotationElement><ns2:annotationElement position="3965" colour="-12237499"><ns2:displayCharacter></ns2:displayCharacter><ns2:description>10</ns2:description><ns2:value>10.0</ns2:value></ns2:annotationElement><ns2:annotationElement position="3966" colour="-12237499"><ns2:displayCharacter></ns2:displayCharacter><ns2:description>10</ns2:description><ns2:value>10.0</ns2:value></ns2:annotationElement><ns2:annotationElement position="3967" colour="-12237499"><ns2:displayCharacter></ns2:displayCharacter><ns2:description>10</ns2:description><ns2:value>10.0</ns2:value></ns2:annotationElement><ns2:annotationElement position="3968" colour="-12237499"><ns2:displayCharacter></ns2:displayCharacter><ns2:description>10</ns2:description><ns2:value>10.0</ns2:value></ns2:annotationElement><ns2:annotationElement position="3969" colour="-12237499"><ns2:displayCharacter></ns2:displayCharacter><ns2:description>10</ns2:description><ns2:value>10.0</ns2:value></ns2:annotationElement><ns2:annotationElement position="3970" colour="-12237499"><ns2:displayCharacter></ns2:displayCharacter><ns2:description>10</ns2:description><ns2:value>10.0</ns2:value></ns2:annotationElement><ns2:annotationElement position="3971" colour="-12237499"><ns2:displayCharacter></ns2:displayCharacter><ns2:description>10</ns2:description><ns2:value>10.0</ns2:value></ns2:annotationElement><ns2:annotationElement position="3972" colour="-12237499"><ns2:displayCharacter></ns2:displayCharacter><ns2:description>10</ns2:description><ns2:value>10.0</ns2:value></ns2:annotationElement><ns2:annotationElement position="3973" colour="-12434878"><ns2:displayCharacter></ns2:displayCharacter><ns2:description>5</ns2:description><ns2:value>5.0</ns2:value></ns2:annotationElement><ns2:annotationElement position="3974" colour="-12237499"><ns2:displayCharacter></ns2:displayCharacter><ns2:description>10</ns2:description><ns2:value>10.0</ns2:value></ns2:annotationElement><ns2:annotationElement position="3975" colour="-12237499"><ns2:displayCharacter></ns2:displayCharacter><ns2:description>10</ns2:description><ns2:value>10.0</ns2:value></ns2:annotationElement><ns2:annotationElement position="3976" colour="-12237499"><ns2:displayCharacter></ns2:displayCharacter><ns2:description>10</ns2:description><ns2:value>10.0</ns2:value></ns2:annotationElement><ns2:annotationElement position="3977" colour="-12237499"><ns2:displayCharacter></ns2:displayCharacter><ns2:description>10</ns2:description><ns2:value>10.0</ns2:value></ns2:annotationElement><ns2:annotationElement position="3978" colour="-12237499"><ns2:displayCharacter></ns2:displayCharacter><ns2:description>10</ns2:description><ns2:value>10.0</ns2:value></ns2:annotationElement><ns2:annotationElement position="3979" colour="-12237499"><ns2:displayCharacter></ns2:displayCharacter><ns2:description>10</ns2:description><ns2:value>10.0</ns2:value></ns2:annotationElement><ns2:annotationElement position="3980" colour="-12237499"><ns2:displayCharacter></ns2:displayCharacter><ns2:description>10</ns2:description><ns2:value>10.0</ns2:value></ns2:annotationElement><ns2:annotationElement position="3981" colour="-12237499"><ns2:displayCharacter></ns2:displayCharacter><ns2:description>10</ns2:description><ns2:value>10.0</ns2:value></ns2:annotationElement><ns2:annotationElement position="3982" colour="-12237499"><ns2:displayCharacter></ns2:displayCharacter><ns2:description>10</ns2:description><ns2:value>10.0</ns2:value></ns2:annotationElement><ns2:annotationElement position="3983" colour="-12237499"><ns2:displayCharacter></ns2:displayCharacter><ns2:description>10</ns2:description><ns2:value>10.0</ns2:value></ns2:annotationElement><ns2:annotationElement position="3984" colour="-12237499"><ns2:displayCharacter></ns2:displayCharacter><ns2:description>10</ns2:description><ns2:value>10.0</ns2:value></ns2:annotationElement><ns2:annotationElement position="3985" colour="-12237499"><ns2:displayCharacter></ns2:displayCharacter><ns2:description>10</ns2:description><ns2:value>10.0</ns2:value></ns2:annotationElement><ns2:annotationElement position="3986" colour="-12237499"><ns2:displayCharacter></ns2:displayCharacter><ns2:description>10</ns2:description><ns2:value>10.0</ns2:value></ns2:annotationElement><ns2:annotationElement position="3987" colour="-12237499"><ns2:displayCharacter></ns2:displayCharacter><ns2:description>10</ns2:description><ns2:value>10.0</ns2:value></ns2:annotationElement><ns2:annotationElement position="3988" colour="-12237499"><ns2:displayCharacter></ns2:displayCharacter><ns2:description>10</ns2:description><ns2:value>10.0</ns2:value></ns2:annotationElement><ns2:annotationElement position="3989" colour="-12237499"><ns2:displayCharacter></ns2:displayCharacter><ns2:description>10</ns2:description><ns2:value>10.0</ns2:value></ns2:annotationElement><ns2:annotationElement position="3990" colour="-12237499"><ns2:displayCharacter></ns2:displayCharacter><ns2:description>10</ns2:description><ns2:value>10.0</ns2:value></ns2:annotationElement><ns2:annotationElement position="3991" colour="-12237499"><ns2:displayCharacter></ns2:displayCharacter><ns2:description>10</ns2:description><ns2:value>10.0</ns2:value></ns2:annotationElement><ns2:annotationElement position="3992" colour="-12237499"><ns2:displayCharacter></ns2:displayCharacter><ns2:description>10</ns2:description><ns2:value>10.0</ns2:value></ns2:annotationElement><ns2:annotationElement position="3993" colour="-12237499"><ns2:displayCharacter></ns2:displayCharacter><ns2:description>10</ns2:description><ns2:value>10.0</ns2:value></ns2:annotationElement><ns2:annotationElement position="3994" colour="-12237499"><ns2:displayCharacter></ns2:displayCharacter><ns2:description>10</ns2:description><ns2:value>10.0</ns2:value></ns2:annotationElement><ns2:annotationElement position="3995" colour="-12237499"><ns2:displayCharacter></ns2:displayCharacter><ns2:description>10</ns2:description><ns2:value>10.0</ns2:value></ns2:annotationElement><ns2:annotationElement position="3996" colour="-12237499"><ns2:displayCharacter></ns2:displayCharacter><ns2:description>10</ns2:description><ns2:value>10.0</ns2:value></ns2:annotationElement><ns2:annotationElement position="3997" colour="-12237499"><ns2:displayCharacter></ns2:displayCharacter><ns2:description>10</ns2:description><ns2:value>10.0</ns2:value></ns2:annotationElement><ns2:annotationElement position="3998" colour="-12237499"><ns2:displayCharacter></ns2:displayCharacter><ns2:description>10</ns2:description><ns2:value>10.0</ns2:value></ns2:annotationElement><ns2:annotationElement position="3999" colour="-12237499"><ns2:displayCharacter></ns2:displayCharacter><ns2:description>10</ns2:description><ns2:value>10.0</ns2:value></ns2:annotationElement><ns2:annotationElement position="4000" colour="-12237499"><ns2:displayCharacter></ns2:displayCharacter><ns2:description>10</ns2:description><ns2:value>10.0</ns2:value></ns2:annotationElement><ns2:annotationElement position="4001" colour="-12237499"><ns2:displayCharacter></ns2:displayCharacter><ns2:description>10</ns2:description><ns2:value>10.0</ns2:value></ns2:annotationElement><ns2:annotationElement position="4002" colour="-12237499"><ns2:displayCharacter></ns2:displayCharacter><ns2:description>10</ns2:description><ns2:value>10.0</ns2:value></ns2:annotationElement><ns2:annotationElement position="4003" colour="-12237499"><ns2:displayCharacter></ns2:displayCharacter><ns2:description>10</ns2:description><ns2:value>10.0</ns2:value></ns2:annotationElement><ns2:annotationElement position="4004" colour="-12237499"><ns2:displayCharacter></ns2:displayCharacter><ns2:description>10</ns2:description><ns2:value>10.0</ns2:value></ns2:annotationElement><ns2:annotationElement position="4005" colour="-12237499"><ns2:displayCharacter></ns2:displayCharacter><ns2:description>10</ns2:description><ns2:value>10.0</ns2:value></ns2:annotationElement><ns2:annotationElement position="4006" colour="-12237499"><ns2:displayCharacter></ns2:displayCharacter><ns2:description>10</ns2:description><ns2:value>10.0</ns2:value></ns2:annotationElement><ns2:annotationElement position="4007" colour="-12237499"><ns2:displayCharacter></ns2:displayCharacter><ns2:description>10</ns2:description><ns2:value>10.0</ns2:value></ns2:annotationElement><ns2:annotationElement position="4008" colour="-12237499"><ns2:displayCharacter></ns2:displayCharacter><ns2:description>10</ns2:description><ns2:value>10.0</ns2:value></ns2:annotationElement><ns2:annotationElement position="4009" colour="-12237499"><ns2:displayCharacter></ns2:displayCharacter><ns2:description>10</ns2:description><ns2:value>10.0</ns2:value></ns2:annotationElement><ns2:annotationElement position="4010" colour="-12237499"><ns2:displayCharacter></ns2:displayCharacter><ns2:description>10</ns2:description><ns2:value>10.0</ns2:value></ns2:annotationElement><ns2:annotationElement position="4011" colour="-12237499"><ns2:displayCharacter></ns2:displayCharacter><ns2:description>10</ns2:description><ns2:value>10.0</ns2:value></ns2:annotationElement><ns2:annotationElement position="4012" colour="-12237499"><ns2:displayCharacter></ns2:displayCharacter><ns2:description>10</ns2:description><ns2:value>10.0</ns2:value></ns2:annotationElement><ns2:annotationElement position="4013" colour="-12237499"><ns2:displayCharacter></ns2:displayCharacter><ns2:description>10</ns2:description><ns2:value>10.0</ns2:value></ns2:annotationElement><ns2:annotationElement position="4014" colour="-12434878"><ns2:displayCharacter></ns2:displayCharacter><ns2:description>5</ns2:description><ns2:value>5.0</ns2:value></ns2:annotationElement><ns2:annotationElement position="4015" colour="-12434878"><ns2:displayCharacter></ns2:displayCharacter><ns2:description>5</ns2:description><ns2:value>5.0</ns2:value></ns2:annotationElement><ns2:annotationElement position="4016" colour="-12434878"><ns2:displayCharacter></ns2:displayCharacter><ns2:description>5</ns2:description><ns2:value>5.0</ns2:value></ns2:annotationElement><ns2:annotationElement position="4017" colour="-12434878"><ns2:displayCharacter></ns2:displayCharacter><ns2:description>5</ns2:description><ns2:value>5.0</ns2:value></ns2:annotationElement><ns2:annotationElement position="4018" colour="-12434878"><ns2:displayCharacter></ns2:displayCharacter><ns2:description>5</ns2:description><ns2:value>5.0</ns2:value></ns2:annotationElement><ns2:annotationElement position="4019" colour="-12434878"><ns2:displayCharacter></ns2:displayCharacter><ns2:description>5</ns2:description><ns2:value>5.0</ns2:value></ns2:annotationElement><ns2:annotationElement position="4020" colour="-12434878"><ns2:displayCharacter></ns2:displayCharacter><ns2:description>5</ns2:description><ns2:value>5.0</ns2:value></ns2:annotationElement><ns2:annotationElement position="4021" colour="-12434878"><ns2:displayCharacter></ns2:displayCharacter><ns2:description>5</ns2:description><ns2:value>5.0</ns2:value></ns2:annotationElement><ns2:annotationElement position="4022" colour="-12434878"><ns2:displayCharacter></ns2:displayCharacter><ns2:description>5</ns2:description><ns2:value>5.0</ns2:value></ns2:annotationElement><ns2:annotationElement position="4023" colour="-12434878"><ns2:displayCharacter></ns2:displayCharacter><ns2:description>5</ns2:description><ns2:value>5.0</ns2:value></ns2:annotationElement><ns2:annotationElement position="4024" colour="-12434878"><ns2:displayCharacter></ns2:displayCharacter><ns2:description>5</ns2:description><ns2:value>5.0</ns2:value></ns2:annotationElement><ns2:annotationElement position="4025" colour="-12434878"><ns2:displayCharacter></ns2:displayCharacter><ns2:description>5</ns2:description><ns2:value>5.0</ns2:value></ns2:annotationElement><ns2:annotationElement position="4026" colour="-12434878"><ns2:displayCharacter></ns2:displayCharacter><ns2:description>5</ns2:description><ns2:value>5.0</ns2:value></ns2:annotationElement><ns2:annotationElement position="4027" colour="-12237499"><ns2:displayCharacter></ns2:displayCharacter><ns2:description>10</ns2:description><ns2:value>10.0</ns2:value></ns2:annotationElement><ns2:annotationElement position="4028" colour="-12237499"><ns2:displayCharacter></ns2:displayCharacter><ns2:description>10</ns2:description><ns2:value>10.0</ns2:value></ns2:annotationElement><ns2:annotationElement position="4029" colour="-12237499"><ns2:displayCharacter></ns2:displayCharacter><ns2:description>10</ns2:description><ns2:value>10.0</ns2:value></ns2:annotationElement><ns2:annotationElement position="4030" colour="-12237499"><ns2:displayCharacter></ns2:displayCharacter><ns2:description>10</ns2:description><ns2:value>10.0</ns2:value></ns2:annotationElement><ns2:annotationElement position="4031" colour="-12237499"><ns2:displayCharacter></ns2:displayCharacter><ns2:description>10</ns2:description><ns2:value>10.0</ns2:value></ns2:annotationElement><ns2:annotationElement position="4032" colour="-12237499"><ns2:displayCharacter></ns2:displayCharacter><ns2:description>10</ns2:description><ns2:value>10.0</ns2:value></ns2:annotationElement><ns2:annotationElement position="4033" colour="-12237499"><ns2:displayCharacter></ns2:displayCharacter><ns2:description>10</ns2:description><ns2:value>10.0</ns2:value></ns2:annotationElement><ns2:annotationElement position="4034" colour="-12237499"><ns2:displayCharacter></ns2:displayCharacter><ns2:description>10</ns2:description><ns2:value>10.0</ns2:value></ns2:annotationElement><ns2:annotationElement position="4035" colour="-12237499"><ns2:displayCharacter></ns2:displayCharacter><ns2:description>10</ns2:description><ns2:value>10.0</ns2:value></ns2:annotationElement><ns2:annotationElement position="4036" colour="-12237499"><ns2:displayCharacter></ns2:displayCharacter><ns2:description>10</ns2:description><ns2:value>10.0</ns2:value></ns2:annotationElement><ns2:annotationElement position="4037" colour="-12237499"><ns2:displayCharacter></ns2:displayCharacter><ns2:description>10</ns2:description><ns2:value>10.0</ns2:value></ns2:annotationElement><ns2:annotationElement position="4038" colour="-12237499"><ns2:displayCharacter></ns2:displayCharacter><ns2:description>10</ns2:description><ns2:value>10.0</ns2:value></ns2:annotationElement><ns2:annotationElement position="4039" colour="-12237499"><ns2:displayCharacter></ns2:displayCharacter><ns2:description>10</ns2:description><ns2:value>10.0</ns2:value></ns2:annotationElement><ns2:annotationElement position="4040" colour="-12237499"><ns2:displayCharacter></ns2:displayCharacter><ns2:description>10</ns2:description><ns2:value>10.0</ns2:value></ns2:annotationElement><ns2:annotationElement position="4041" colour="-12237499"><ns2:displayCharacter></ns2:displayCharacter><ns2:description>10</ns2:description><ns2:value>10.0</ns2:value></ns2:annotationElement><ns2:annotationElement position="4042" colour="-12237499"><ns2:displayCharacter></ns2:displayCharacter><ns2:description>10</ns2:description><ns2:value>10.0</ns2:value></ns2:annotationElement><ns2:annotationElement position="4043" colour="-12434878"><ns2:displayCharacter></ns2:displayCharacter><ns2:description>5</ns2:description><ns2:value>5.0</ns2:value></ns2:annotationElement><ns2:annotationElement position="4044" colour="-12434878"><ns2:displayCharacter></ns2:displayCharacter><ns2:description>5</ns2:description><ns2:value>5.0</ns2:value></ns2:annotationElement><ns2:annotationElement position="4045" colour="-12237499"><ns2:displayCharacter></ns2:displayCharacter><ns2:description>10</ns2:description><ns2:value>10.0</ns2:value></ns2:annotationElement><ns2:annotationElement position="4046" colour="-12237499"><ns2:displayCharacter></ns2:displayCharacter><ns2:description>10</ns2:description><ns2:value>10.0</ns2:value></ns2:annotationElement><ns2:annotationElement position="4047" colour="-12237499"><ns2:displayCharacter></ns2:displayCharacter><ns2:description>10</ns2:description><ns2:value>10.0</ns2:value></ns2:annotationElement><ns2:annotationElement position="4048" colour="-12237499"><ns2:displayCharacter></ns2:displayCharacter><ns2:description>10</ns2:description><ns2:value>10.0</ns2:value></ns2:annotationElement><ns2:annotationElement position="4049" colour="-12237499"><ns2:displayCharacter></ns2:displayCharacter><ns2:description>10</ns2:description><ns2:value>10.0</ns2:value></ns2:annotationElement><ns2:annotationElement position="4050" colour="-12237499"><ns2:displayCharacter></ns2:displayCharacter><ns2:description>9</ns2:description><ns2:value>9.0</ns2:value></ns2:annotationElement><ns2:annotationElement position="4051" colour="-12237499"><ns2:displayCharacter></ns2:displayCharacter><ns2:description>9</ns2:description><ns2:value>9.0</ns2:value></ns2:annotationElement><ns2:annotationElement position="4052" colour="-12237499"><ns2:displayCharacter></ns2:displayCharacter><ns2:description>10</ns2:description><ns2:value>10.0</ns2:value></ns2:annotationElement><ns2:annotationElement position="4053" colour="-12237499"><ns2:displayCharacter></ns2:displayCharacter><ns2:description>10</ns2:description><ns2:value>10.0</ns2:value></ns2:annotationElement><ns2:annotationElement position="4054" colour="-12237499"><ns2:displayCharacter></ns2:displayCharacter><ns2:description>10</ns2:description><ns2:value>10.0</ns2:value></ns2:annotationElement><ns2:annotationElement position="4055" colour="-12237499"><ns2:displayCharacter></ns2:displayCharacter><ns2:description>10</ns2:description><ns2:value>10.0</ns2:value></ns2:annotationElement><ns2:annotationElement position="4056" colour="-12237499"><ns2:displayCharacter></ns2:displayCharacter><ns2:description>10</ns2:description><ns2:value>10.0</ns2:value></ns2:annotationElement><ns2:annotationElement position="4057" colour="-12237499"><ns2:displayCharacter></ns2:displayCharacter><ns2:description>10</ns2:description><ns2:value>10.0</ns2:value></ns2:annotationElement><ns2:annotationElement position="4058" colour="-12237499"><ns2:displayCharacter></ns2:displayCharacter><ns2:description>10</ns2:description><ns2:value>10.0</ns2:value></ns2:annotationElement><ns2:annotationElement position="4059" colour="-12237499"><ns2:displayCharacter></ns2:displayCharacter><ns2:description>10</ns2:description><ns2:value>10.0</ns2:value></ns2:annotationElement><ns2:annotationElement position="4060" colour="-12237499"><ns2:displayCharacter></ns2:displayCharacter><ns2:description>10</ns2:description><ns2:value>10.0</ns2:value></ns2:annotationElement><ns2:annotationElement position="4061" colour="-12237499"><ns2:displayCharacter></ns2:displayCharacter><ns2:description>10</ns2:description><ns2:value>10.0</ns2:value></ns2:annotationElement><ns2:annotationElement position="4062" colour="-12237499"><ns2:displayCharacter></ns2:displayCharacter><ns2:description>10</ns2:description><ns2:value>10.0</ns2:value></ns2:annotationElement><ns2:annotationElement position="4063" colour="-12434878"><ns2:displayCharacter></ns2:displayCharacter><ns2:description>5</ns2:description><ns2:value>5.0</ns2:value></ns2:annotationElement><ns2:annotationElement position="4064" colour="-12434878"><ns2:displayCharacter></ns2:displayCharacter><ns2:description>5</ns2:description><ns2:value>5.0</ns2:value></ns2:annotationElement><ns2:annotationElement position="4065" colour="-12434878"><ns2:displayCharacter></ns2:displayCharacter><ns2:description>5</ns2:description><ns2:value>5.0</ns2:value></ns2:annotationElement><ns2:annotationElement position="4066" colour="-12434878"><ns2:displayCharacter></ns2:displayCharacter><ns2:description>5</ns2:description><ns2:value>5.0</ns2:value></ns2:annotationElement><ns2:annotationElement position="4067" colour="-12434878"><ns2:displayCharacter></ns2:displayCharacter><ns2:description>5</ns2:description><ns2:value>5.0</ns2:value></ns2:annotationElement><ns2:annotationElement position="4068" colour="-12237499"><ns2:displayCharacter></ns2:displayCharacter><ns2:description>10</ns2:description><ns2:value>10.0</ns2:value></ns2:annotationElement><ns2:annotationElement position="4069" colour="-12237499"><ns2:displayCharacter></ns2:displayCharacter><ns2:description>10</ns2:description><ns2:value>10.0</ns2:value></ns2:annotationElement><ns2:annotationElement position="4070" colour="-12237499"><ns2:displayCharacter></ns2:displayCharacter><ns2:description>10</ns2:description><ns2:value>10.0</ns2:value></ns2:annotationElement><ns2:annotationElement position="4071" colour="-12237499"><ns2:displayCharacter></ns2:displayCharacter><ns2:description>10</ns2:description><ns2:value>10.0</ns2:value></ns2:annotationElement><ns2:annotationElement position="4072" colour="-12237499"><ns2:displayCharacter></ns2:displayCharacter><ns2:description>10</ns2:description><ns2:value>10.0</ns2:value></ns2:annotationElement><ns2:annotationElement position="4073" colour="-12237499"><ns2:displayCharacter></ns2:displayCharacter><ns2:description>10</ns2:description><ns2:value>10.0</ns2:value></ns2:annotationElement><ns2:annotationElement position="4074" colour="-12237499"><ns2:displayCharacter></ns2:displayCharacter><ns2:description>10</ns2:description><ns2:value>10.0</ns2:value></ns2:annotationElement><ns2:annotationElement position="4075" colour="-12237499"><ns2:displayCharacter></ns2:displayCharacter><ns2:description>10</ns2:description><ns2:value>10.0</ns2:value></ns2:annotationElement><ns2:annotationElement position="4076" colour="-12237499"><ns2:displayCharacter></ns2:displayCharacter><ns2:description>10</ns2:description><ns2:value>10.0</ns2:value></ns2:annotationElement><ns2:annotationElement position="4077" colour="-12237499"><ns2:displayCharacter></ns2:displayCharacter><ns2:description>10</ns2:description><ns2:value>10.0</ns2:value></ns2:annotationElement><ns2:annotationElement position="4078" colour="-12237499"><ns2:displayCharacter></ns2:displayCharacter><ns2:description>10</ns2:description><ns2:value>10.0</ns2:value></ns2:annotationElement><ns2:annotationElement position="4079" colour="-12237499"><ns2:displayCharacter></ns2:displayCharacter><ns2:description>10</ns2:description><ns2:value>10.0</ns2:value></ns2:annotationElement><ns2:annotationElement position="4080" colour="-12237499"><ns2:displayCharacter></ns2:displayCharacter><ns2:description>10</ns2:description><ns2:value>10.0</ns2:value></ns2:annotationElement><ns2:annotationElement position="4081" colour="-12237499"><ns2:displayCharacter></ns2:displayCharacter><ns2:description>10</ns2:description><ns2:value>10.0</ns2:value></ns2:annotationElement><ns2:annotationElement position="4082" colour="-12237499"><ns2:displayCharacter></ns2:displayCharacter><ns2:description>10</ns2:description><ns2:value>10.0</ns2:value></ns2:annotationElement><ns2:annotationElement position="4083" colour="-12237499"><ns2:displayCharacter></ns2:displayCharacter><ns2:description>10</ns2:description><ns2:value>10.0</ns2:value></ns2:annotationElement><ns2:annotationElement position="4084" colour="-12237499"><ns2:displayCharacter></ns2:displayCharacter><ns2:description>10</ns2:description><ns2:value>10.0</ns2:value></ns2:annotationElement><ns2:annotationElement position="4085" colour="-12237499"><ns2:displayCharacter></ns2:displayCharacter><ns2:description>10</ns2:description><ns2:value>10.0</ns2:value></ns2:annotationElement><ns2:annotationElement position="4086" colour="-12237499"><ns2:displayCharacter></ns2:displayCharacter><ns2:description>10</ns2:description><ns2:value>10.0</ns2:value></ns2:annotationElement><ns2:annotationElement position="4087" colour="-12237499"><ns2:displayCharacter></ns2:displayCharacter><ns2:description>10</ns2:description><ns2:value>10.0</ns2:value></ns2:annotationElement><ns2:annotationElement position="4088" colour="-12237499"><ns2:displayCharacter></ns2:displayCharacter><ns2:description>10</ns2:description><ns2:value>10.0</ns2:value></ns2:annotationElement><ns2:annotationElement position="4089" colour="-12237499"><ns2:displayCharacter></ns2:displayCharacter><ns2:description>10</ns2:description><ns2:value>10.0</ns2:value></ns2:annotationElement><ns2:annotationElement position="4090" colour="-12434878"><ns2:displayCharacter></ns2:displayCharacter><ns2:description>5</ns2:description><ns2:value>5.0</ns2:value></ns2:annotationElement><ns2:annotationElement position="4091" colour="-12434878"><ns2:displayCharacter></ns2:displayCharacter><ns2:description>5</ns2:description><ns2:value>5.0</ns2:value></ns2:annotationElement><ns2:annotationElement position="4092" colour="-12434878"><ns2:displayCharacter></ns2:displayCharacter><ns2:description>5</ns2:description><ns2:value>5.0</ns2:value></ns2:annotationElement><ns2:annotationElement position="4093" colour="-12434878"><ns2:displayCharacter></ns2:displayCharacter><ns2:description>5</ns2:description><ns2:value>5.0</ns2:value></ns2:annotationElement><ns2:annotationElement position="4094" colour="-12434878"><ns2:displayCharacter></ns2:displayCharacter><ns2:description>5</ns2:description><ns2:value>5.0</ns2:value></ns2:annotationElement><ns2:annotationElement position="4095" colour="-12434878"><ns2:displayCharacter></ns2:displayCharacter><ns2:description>5</ns2:description><ns2:value>5.0</ns2:value></ns2:annotationElement><ns2:annotationElement position="4096" colour="-12434878"><ns2:displayCharacter></ns2:displayCharacter><ns2:description>5</ns2:description><ns2:value>5.0</ns2:value></ns2:annotationElement><ns2:annotationElement position="4097" colour="-12434878"><ns2:displayCharacter></ns2:displayCharacter><ns2:description>5</ns2:description><ns2:value>5.0</ns2:value></ns2:annotationElement><ns2:annotationElement position="4098" colour="-12434878"><ns2:displayCharacter></ns2:displayCharacter><ns2:description>5</ns2:description><ns2:value>5.0</ns2:value></ns2:annotationElement><ns2:annotationElement position="4099" colour="-12434878"><ns2:displayCharacter></ns2:displayCharacter><ns2:description>5</ns2:description><ns2:value>5.0</ns2:value></ns2:annotationElement><ns2:annotationElement position="4100" colour="-12434878"><ns2:displayCharacter></ns2:displayCharacter><ns2:description>5</ns2:description><ns2:value>5.0</ns2:value></ns2:annotationElement><ns2:annotationElement position="4101" colour="-12434878"><ns2:displayCharacter></ns2:displayCharacter><ns2:description>5</ns2:description><ns2:value>5.0</ns2:value></ns2:annotationElement><ns2:annotationElement position="4102" colour="-12434878"><ns2:displayCharacter></ns2:displayCharacter><ns2:description>5</ns2:description><ns2:value>5.0</ns2:value></ns2:annotationElement><ns2:annotationElement position="4103" colour="-12434878"><ns2:displayCharacter></ns2:displayCharacter><ns2:description>5</ns2:description><ns2:value>5.0</ns2:value></ns2:annotationElement><ns2:annotationElement position="4104" colour="-12434878"><ns2:displayCharacter></ns2:displayCharacter><ns2:description>5</ns2:description><ns2:value>5.0</ns2:value></ns2:annotationElement><ns2:annotationElement position="4105" colour="-12434878"><ns2:displayCharacter></ns2:displayCharacter><ns2:description>5</ns2:description><ns2:value>5.0</ns2:value></ns2:annotationElement><ns2:annotationElement position="4106" colour="-12434878"><ns2:displayCharacter></ns2:displayCharacter><ns2:description>5</ns2:description><ns2:value>5.0</ns2:value></ns2:annotationElement><ns2:annotationElement position="4107" colour="-12434878"><ns2:displayCharacter></ns2:displayCharacter><ns2:description>5</ns2:description><ns2:value>5.0</ns2:value></ns2:annotationElement><ns2:annotationElement position="4108" colour="-12434878"><ns2:displayCharacter></ns2:displayCharacter><ns2:description>5</ns2:description><ns2:value>5.0</ns2:value></ns2:annotationElement><ns2:annotationElement position="4109" colour="-12434878"><ns2:displayCharacter></ns2:displayCharacter><ns2:description>5</ns2:description><ns2:value>5.0</ns2:value></ns2:annotationElement><ns2:annotationElement position="4110" colour="-12434878"><ns2:displayCharacter></ns2:displayCharacter><ns2:description>5</ns2:description><ns2:value>5.0</ns2:value></ns2:annotationElement><ns2:annotationElement position="4111" colour="-12434878"><ns2:displayCharacter></ns2:displayCharacter><ns2:description>5</ns2:description><ns2:value>5.0</ns2:value></ns2:annotationElement><ns2:annotationElement position="4112" colour="-12434878"><ns2:displayCharacter></ns2:displayCharacter><ns2:description>5</ns2:description><ns2:value>5.0</ns2:value></ns2:annotationElement><ns2:annotationElement position="4113" colour="-12434878"><ns2:displayCharacter></ns2:displayCharacter><ns2:description>5</ns2:description><ns2:value>5.0</ns2:value></ns2:annotationElement><ns2:annotationElement position="4114" colour="-12434878"><ns2:displayCharacter></ns2:displayCharacter><ns2:description>5</ns2:description><ns2:value>5.0</ns2:value></ns2:annotationElement><ns2:annotationElement position="4115" colour="-12434878"><ns2:displayCharacter></ns2:displayCharacter><ns2:description>5</ns2:description><ns2:value>5.0</ns2:value></ns2:annotationElement><ns2:annotationElement position="4116" colour="-12434878"><ns2:displayCharacter></ns2:displayCharacter><ns2:description>5</ns2:description><ns2:value>5.0</ns2:value></ns2:annotationElement><ns2:annotationElement position="4117" colour="-12434878"><ns2:displayCharacter></ns2:displayCharacter><ns2:description>5</ns2:description><ns2:value>5.0</ns2:value></ns2:annotationElement><ns2:annotationElement position="4118" colour="-12434878"><ns2:displayCharacter></ns2:displayCharacter><ns2:description>5</ns2:description><ns2:value>5.0</ns2:value></ns2:annotationElement><ns2:annotationElement position="4119" colour="-12434878"><ns2:displayCharacter></ns2:displayCharacter><ns2:description>5</ns2:description><ns2:value>5.0</ns2:value></ns2:annotationElement><ns2:annotationElement position="4120" colour="-12434878"><ns2:displayCharacter></ns2:displayCharacter><ns2:description>5</ns2:description><ns2:value>5.0</ns2:value></ns2:annotationElement><ns2:annotationElement position="4121" colour="-12434878"><ns2:displayCharacter></ns2:displayCharacter><ns2:description>5</ns2:description><ns2:value>5.0</ns2:value></ns2:annotationElement><ns2:annotationElement position="4122" colour="-12434878"><ns2:displayCharacter></ns2:displayCharacter><ns2:description>5</ns2:description><ns2:value>5.0</ns2:value></ns2:annotationElement><ns2:annotationElement position="4123" colour="-12434878"><ns2:displayCharacter></ns2:displayCharacter><ns2:description>5</ns2:description><ns2:value>5.0</ns2:value></ns2:annotationElement><ns2:annotationElement position="4124" colour="-12434878"><ns2:displayCharacter></ns2:displayCharacter><ns2:description>5</ns2:description><ns2:value>5.0</ns2:value></ns2:annotationElement><ns2:annotationElement position="4125" colour="-12237499"><ns2:displayCharacter></ns2:displayCharacter><ns2:description>10</ns2:description><ns2:value>10.0</ns2:value></ns2:annotationElement><ns2:annotationElement position="4126" colour="-12237499"><ns2:displayCharacter></ns2:displayCharacter><ns2:description>10</ns2:description><ns2:value>10.0</ns2:value></ns2:annotationElement><ns2:annotationElement position="4127" colour="-12237499"><ns2:displayCharacter></ns2:displayCharacter><ns2:description>10</ns2:description><ns2:value>10.0</ns2:value></ns2:annotationElement><ns2:annotationElement position="4128" colour="-12237499"><ns2:displayCharacter></ns2:displayCharacter><ns2:description>10</ns2:description><ns2:value>10.0</ns2:value></ns2:annotationElement><ns2:annotationElement position="4129" colour="-12434878"><ns2:displayCharacter></ns2:displayCharacter><ns2:description>5</ns2:description><ns2:value>5.0</ns2:value></ns2:annotationElement><ns2:annotationElement position="4130" colour="-12434878"><ns2:displayCharacter></ns2:displayCharacter><ns2:description>5</ns2:description><ns2:value>5.0</ns2:value></ns2:annotationElement><ns2:annotationElement position="4131" colour="-12434878"><ns2:displayCharacter></ns2:displayCharacter><ns2:description>5</ns2:description><ns2:value>5.0</ns2:value></ns2:annotationElement><ns2:annotationElement position="4132" colour="-12434878"><ns2:displayCharacter></ns2:displayCharacter><ns2:description>5</ns2:description><ns2:value>5.0</ns2:value></ns2:annotationElement><ns2:annotationElement position="4133" colour="-12434878"><ns2:displayCharacter></ns2:displayCharacter><ns2:description>5</ns2:description><ns2:value>5.0</ns2:value></ns2:annotationElement><ns2:annotationElement position="4134" colour="-12434878"><ns2:displayCharacter></ns2:displayCharacter><ns2:description>5</ns2:description><ns2:value>5.0</ns2:value></ns2:annotationElement><ns2:annotationElement position="4135" colour="-12434878"><ns2:displayCharacter></ns2:displayCharacter><ns2:description>5</ns2:description><ns2:value>5.0</ns2:value></ns2:annotationElement><ns2:annotationElement position="4136" colour="-12434878"><ns2:displayCharacter></ns2:displayCharacter><ns2:description>5</ns2:description><ns2:value>5.0</ns2:value></ns2:annotationElement><ns2:annotationElement position="4137" colour="-12434878"><ns2:displayCharacter></ns2:displayCharacter><ns2:description>5</ns2:description><ns2:value>5.0</ns2:value></ns2:annotationElement><ns2:annotationElement position="4138" colour="-12434878"><ns2:displayCharacter></ns2:displayCharacter><ns2:description>5</ns2:description><ns2:value>5.0</ns2:value></ns2:annotationElement><ns2:annotationElement position="4139" colour="-12434878"><ns2:displayCharacter></ns2:displayCharacter><ns2:description>5</ns2:description><ns2:value>5.0</ns2:value></ns2:annotationElement><ns2:annotationElement position="4140" colour="-12434878"><ns2:displayCharacter></ns2:displayCharacter><ns2:description>5</ns2:description><ns2:value>5.0</ns2:value></ns2:annotationElement><ns2:annotationElement position="4141" colour="-12434878"><ns2:displayCharacter></ns2:displayCharacter><ns2:description>5</ns2:description><ns2:value>5.0</ns2:value></ns2:annotationElement><ns2:annotationElement position="4142" colour="-12434878"><ns2:displayCharacter></ns2:displayCharacter><ns2:description>5</ns2:description><ns2:value>5.0</ns2:value></ns2:annotationElement><ns2:annotationElement position="4143" colour="-12434878"><ns2:displayCharacter></ns2:displayCharacter><ns2:description>5</ns2:description><ns2:value>5.0</ns2:value></ns2:annotationElement><ns2:annotationElement position="4144" colour="-12434878"><ns2:displayCharacter></ns2:displayCharacter><ns2:description>5</ns2:description><ns2:value>5.0</ns2:value></ns2:annotationElement><ns2:annotationElement position="4145" colour="-12434878"><ns2:displayCharacter></ns2:displayCharacter><ns2:description>5</ns2:description><ns2:value>5.0</ns2:value></ns2:annotationElement><ns2:annotationElement position="4146" colour="-12434878"><ns2:displayCharacter></ns2:displayCharacter><ns2:description>5</ns2:description><ns2:value>5.0</ns2:value></ns2:annotationElement><ns2:annotationElement position="4147" colour="-12434878"><ns2:displayCharacter></ns2:displayCharacter><ns2:description>5</ns2:description><ns2:value>5.0</ns2:value></ns2:annotationElement><ns2:annotationElement position="4148" colour="-12434878"><ns2:displayCharacter></ns2:displayCharacter><ns2:description>5</ns2:description><ns2:value>5.0</ns2:value></ns2:annotationElement><ns2:annotationElement position="4149" colour="-12434878"><ns2:displayCharacter></ns2:displayCharacter><ns2:description>5</ns2:description><ns2:value>5.0</ns2:value></ns2:annotationElement><ns2:annotationElement position="4150" colour="-12434878"><ns2:displayCharacter></ns2:displayCharacter><ns2:description>5</ns2:description><ns2:value>5.0</ns2:value></ns2:annotationElement><ns2:annotationElement position="4151" colour="-12434878"><ns2:displayCharacter></ns2:displayCharacter><ns2:description>5</ns2:description><ns2:value>5.0</ns2:value></ns2:annotationElement><ns2:annotationElement position="4152" colour="-12434878"><ns2:displayCharacter></ns2:displayCharacter><ns2:description>5</ns2:description><ns2:value>5.0</ns2:value></ns2:annotationElement><ns2:annotationElement position="4153" colour="-12434878"><ns2:displayCharacter></ns2:displayCharacter><ns2:description>5</ns2:description><ns2:value>5.0</ns2:value></ns2:annotationElement><ns2:annotationElement position="4154" colour="-12434878"><ns2:displayCharacter></ns2:displayCharacter><ns2:description>5</ns2:description><ns2:value>5.0</ns2:value></ns2:annotationElement><ns2:annotationElement position="4155" colour="-12434878"><ns2:displayCharacter></ns2:displayCharacter><ns2:description>5</ns2:description><ns2:value>5.0</ns2:value></ns2:annotationElement><ns2:annotationElement position="4156" colour="-12434878"><ns2:displayCharacter></ns2:displayCharacter><ns2:description>5</ns2:description><ns2:value>5.0</ns2:value></ns2:annotationElement><ns2:annotationElement position="4157" colour="-12434878"><ns2:displayCharacter></ns2:displayCharacter><ns2:description>5</ns2:description><ns2:value>5.0</ns2:value></ns2:annotationElement><ns2:annotationElement position="4158" colour="-12434878"><ns2:displayCharacter></ns2:displayCharacter><ns2:description>5</ns2:description><ns2:value>5.0</ns2:value></ns2:annotationElement><ns2:annotationElement position="4159" colour="-12434878"><ns2:displayCharacter></ns2:displayCharacter><ns2:description>5</ns2:description><ns2:value>5.0</ns2:value></ns2:annotationElement><ns2:annotationElement position="4160" colour="-12434878"><ns2:displayCharacter></ns2:displayCharacter><ns2:description>5</ns2:description><ns2:value>5.0</ns2:value></ns2:annotationElement><ns2:annotationElement position="4161" colour="-12434878"><ns2:displayCharacter></ns2:displayCharacter><ns2:description>5</ns2:description><ns2:value>5.0</ns2:value></ns2:annotationElement><ns2:annotationElement position="4162" colour="-12434878"><ns2:displayCharacter></ns2:displayCharacter><ns2:description>5</ns2:description><ns2:value>5.0</ns2:value></ns2:annotationElement><ns2:annotationElement position="4163" colour="-12434878"><ns2:displayCharacter></ns2:displayCharacter><ns2:description>5</ns2:description><ns2:value>5.0</ns2:value></ns2:annotationElement><ns2:annotationElement position="4164" colour="-12434878"><ns2:displayCharacter></ns2:displayCharacter><ns2:description>5</ns2:description><ns2:value>5.0</ns2:value></ns2:annotationElement><ns2:annotationElement position="4165" colour="-12434878"><ns2:displayCharacter></ns2:displayCharacter><ns2:description>5</ns2:description><ns2:value>5.0</ns2:value></ns2:annotationElement><ns2:annotationElement position="4166" colour="-12434878"><ns2:displayCharacter></ns2:displayCharacter><ns2:description>5</ns2:description><ns2:value>5.0</ns2:value></ns2:annotationElement><ns2:annotationElement position="4167" colour="-12434878"><ns2:displayCharacter></ns2:displayCharacter><ns2:description>5</ns2:description><ns2:value>5.0</ns2:value></ns2:annotationElement><ns2:annotationElement position="4168" colour="-12434878"><ns2:displayCharacter></ns2:displayCharacter><ns2:description>5</ns2:description><ns2:value>5.0</ns2:value></ns2:annotationElement><ns2:annotationElement position="4169" colour="-12434878"><ns2:displayCharacter></ns2:displayCharacter><ns2:description>5</ns2:description><ns2:value>5.0</ns2:value></ns2:annotationElement><ns2:annotationElement position="4170" colour="-12434878"><ns2:displayCharacter></ns2:displayCharacter><ns2:description>5</ns2:description><ns2:value>5.0</ns2:value></ns2:annotationElement><ns2:annotationElement position="4171" colour="-12434878"><ns2:displayCharacter></ns2:displayCharacter><ns2:description>5</ns2:description><ns2:value>5.0</ns2:value></ns2:annotationElement><ns2:annotationElement position="4172" colour="-12434878"><ns2:displayCharacter></ns2:displayCharacter><ns2:description>5</ns2:description><ns2:value>5.0</ns2:value></ns2:annotationElement><ns2:annotationElement position="4173" colour="-12434878"><ns2:displayCharacter></ns2:displayCharacter><ns2:description>5</ns2:description><ns2:value>5.0</ns2:value></ns2:annotationElement><ns2:annotationElement position="4174" colour="-12434878"><ns2:displayCharacter></ns2:displayCharacter><ns2:description>5</ns2:description><ns2:value>5.0</ns2:value></ns2:annotationElement><ns2:annotationElement position="4175" colour="-12434878"><ns2:displayCharacter></ns2:displayCharacter><ns2:description>5</ns2:description><ns2:value>5.0</ns2:value></ns2:annotationElement><ns2:annotationElement position="4176" colour="-12434878"><ns2:displayCharacter></ns2:displayCharacter><ns2:description>5</ns2:description><ns2:value>5.0</ns2:value></ns2:annotationElement><ns2:annotationElement position="4177" colour="-12434878"><ns2:displayCharacter></ns2:displayCharacter><ns2:description>5</ns2:description><ns2:value>5.0</ns2:value></ns2:annotationElement><ns2:annotationElement position="4178" colour="-12434878"><ns2:displayCharacter></ns2:displayCharacter><ns2:description>5</ns2:description><ns2:value>5.0</ns2:value></ns2:annotationElement><ns2:annotationElement position="4179" colour="-12434878"><ns2:displayCharacter></ns2:displayCharacter><ns2:description>5</ns2:description><ns2:value>5.0</ns2:value></ns2:annotationElement><ns2:annotationElement position="4180" colour="-12434878"><ns2:displayCharacter></ns2:displayCharacter><ns2:description>5</ns2:description><ns2:value>5.0</ns2:value></ns2:annotationElement><ns2:annotationElement position="4181" colour="-12434878"><ns2:displayCharacter></ns2:displayCharacter><ns2:description>5</ns2:description><ns2:value>5.0</ns2:value></ns2:annotationElement><ns2:annotationElement position="4182" colour="-12434878"><ns2:displayCharacter></ns2:displayCharacter><ns2:description>5</ns2:description><ns2:value>5.0</ns2:value></ns2:annotationElement><ns2:annotationElement position="4183" colour="-12434878"><ns2:displayCharacter></ns2:displayCharacter><ns2:description>5</ns2:description><ns2:value>5.0</ns2:value></ns2:annotationElement><ns2:annotationElement position="4184" colour="-12434878"><ns2:displayCharacter></ns2:displayCharacter><ns2:description>5</ns2:description><ns2:value>5.0</ns2:value></ns2:annotationElement><ns2:annotationElement position="4185" colour="-12434878"><ns2:displayCharacter></ns2:displayCharacter><ns2:description>5</ns2:description><ns2:value>5.0</ns2:value></ns2:annotationElement><ns2:annotationElement position="4186" colour="-12434878"><ns2:displayCharacter></ns2:displayCharacter><ns2:description>5</ns2:description><ns2:value>5.0</ns2:value></ns2:annotationElement><ns2:annotationElement position="4187" colour="-12434878"><ns2:displayCharacter></ns2:displayCharacter><ns2:description>5</ns2:description><ns2:value>5.0</ns2:value></ns2:annotationElement><ns2:annotationElement position="4188" colour="-12434878"><ns2:displayCharacter></ns2:displayCharacter><ns2:description>5</ns2:description><ns2:value>5.0</ns2:value></ns2:annotationElement><ns2:annotationElement position="4189" colour="-12434878"><ns2:displayCharacter></ns2:displayCharacter><ns2:description>5</ns2:description><ns2:value>5.0</ns2:value></ns2:annotationElement><ns2:annotationElement position="4190" colour="-12434878"><ns2:displayCharacter></ns2:displayCharacter><ns2:description>5</ns2:description><ns2:value>5.0</ns2:value></ns2:annotationElement><ns2:annotationElement position="4191" colour="-12434878"><ns2:displayCharacter></ns2:displayCharacter><ns2:description>5</ns2:description><ns2:value>5.0</ns2:value></ns2:annotationElement><ns2:annotationElement position="4192" colour="-12434878"><ns2:displayCharacter></ns2:displayCharacter><ns2:description>5</ns2:description><ns2:value>5.0</ns2:value></ns2:annotationElement><ns2:annotationElement position="4193" colour="-12434878"><ns2:displayCharacter></ns2:displayCharacter><ns2:description>5</ns2:description><ns2:value>5.0</ns2:value></ns2:annotationElement><ns2:annotationElement position="4194" colour="-12434878"><ns2:displayCharacter></ns2:displayCharacter><ns2:description>5</ns2:description><ns2:value>5.0</ns2:value></ns2:annotationElement><ns2:annotationElement position="4195" colour="-12434878"><ns2:displayCharacter></ns2:displayCharacter><ns2:description>5</ns2:description><ns2:value>5.0</ns2:value></ns2:annotationElement><ns2:annotationElement position="4196" colour="-12434878"><ns2:displayCharacter></ns2:displayCharacter><ns2:description>5</ns2:description><ns2:value>5.0</ns2:value></ns2:annotationElement><ns2:annotationElement position="4197" colour="-12434878"><ns2:displayCharacter></ns2:displayCharacter><ns2:description>5</ns2:description><ns2:value>5.0</ns2:value></ns2:annotationElement><ns2:annotationElement position="4198" colour="-12434878"><ns2:displayCharacter></ns2:displayCharacter><ns2:description>5</ns2:description><ns2:value>5.0</ns2:value></ns2:annotationElement><ns2:annotationElement position="4199" colour="-12434878"><ns2:displayCharacter></ns2:displayCharacter><ns2:description>5</ns2:description><ns2:value>5.0</ns2:value></ns2:annotationElement><ns2:annotationElement position="4200" colour="-12434878"><ns2:displayCharacter></ns2:displayCharacter><ns2:description>5</ns2:description><ns2:value>5.0</ns2:value></ns2:annotationElement><ns2:annotationElement position="4201" colour="-12434878"><ns2:displayCharacter></ns2:displayCharacter><ns2:description>5</ns2:description><ns2:value>5.0</ns2:value></ns2:annotationElement><ns2:annotationElement position="4202" colour="-12434878"><ns2:displayCharacter></ns2:displayCharacter><ns2:description>5</ns2:description><ns2:value>5.0</ns2:value></ns2:annotationElement><ns2:annotationElement position="4203" colour="-12434878"><ns2:displayCharacter></ns2:displayCharacter><ns2:description>5</ns2:description><ns2:value>5.0</ns2:value></ns2:annotationElement><ns2:annotationElement position="4204" colour="-12434878"><ns2:displayCharacter></ns2:displayCharacter><ns2:description>5</ns2:description><ns2:value>5.0</ns2:value></ns2:annotationElement><ns2:annotationElement position="4205" colour="-12434878"><ns2:displayCharacter></ns2:displayCharacter><ns2:description>5</ns2:description><ns2:value>5.0</ns2:value></ns2:annotationElement><ns2:annotationElement position="4206" colour="-12434878"><ns2:displayCharacter></ns2:displayCharacter><ns2:description>5</ns2:description><ns2:value>5.0</ns2:value></ns2:annotationElement><ns2:annotationElement position="4207" colour="-12434878"><ns2:displayCharacter></ns2:displayCharacter><ns2:description>5</ns2:description><ns2:value>5.0</ns2:value></ns2:annotationElement><ns2:annotationElement position="4208" colour="-12434878"><ns2:displayCharacter></ns2:displayCharacter><ns2:description>5</ns2:description><ns2:value>5.0</ns2:value></ns2:annotationElement><ns2:annotationElement position="4209" colour="-12434878"><ns2:displayCharacter></ns2:displayCharacter><ns2:description>5</ns2:description><ns2:value>5.0</ns2:value></ns2:annotationElement><ns2:annotationElement position="4210" colour="-12434878"><ns2:displayCharacter></ns2:displayCharacter><ns2:description>5</ns2:description><ns2:value>5.0</ns2:value></ns2:annotationElement><ns2:annotationElement position="4211" colour="-12434878"><ns2:displayCharacter></ns2:displayCharacter><ns2:description>5</ns2:description><ns2:value>5.0</ns2:value></ns2:annotationElement><ns2:annotationElement position="4212" colour="-12434878"><ns2:displayCharacter></ns2:displayCharacter><ns2:description>5</ns2:description><ns2:value>5.0</ns2:value></ns2:annotationElement><ns2:annotationElement position="4213" colour="-12434878"><ns2:displayCharacter></ns2:displayCharacter><ns2:description>5</ns2:description><ns2:value>5.0</ns2:value></ns2:annotationElement><ns2:annotationElement position="4214" colour="-12434878"><ns2:displayCharacter></ns2:displayCharacter><ns2:description>5</ns2:description><ns2:value>5.0</ns2:value></ns2:annotationElement><ns2:annotationElement position="4215" colour="-12434878"><ns2:displayCharacter></ns2:displayCharacter><ns2:description>5</ns2:description><ns2:value>5.0</ns2:value></ns2:annotationElement><ns2:annotationElement position="4216" colour="-12434878"><ns2:displayCharacter></ns2:displayCharacter><ns2:description>5</ns2:description><ns2:value>5.0</ns2:value></ns2:annotationElement><ns2:annotationElement position="4217" colour="-12434878"><ns2:displayCharacter></ns2:displayCharacter><ns2:description>5</ns2:description><ns2:value>5.0</ns2:value></ns2:annotationElement><ns2:annotationElement position="4218" colour="-12434878"><ns2:displayCharacter></ns2:displayCharacter><ns2:description>5</ns2:description><ns2:value>5.0</ns2:value></ns2:annotationElement><ns2:annotationElement position="4219" colour="-12434878"><ns2:displayCharacter></ns2:displayCharacter><ns2:description>5</ns2:description><ns2:value>5.0</ns2:value></ns2:annotationElement><ns2:annotationElement position="4220" colour="-12434878"><ns2:displayCharacter></ns2:displayCharacter><ns2:description>5</ns2:description><ns2:value>5.0</ns2:value></ns2:annotationElement><ns2:annotationElement position="4221" colour="-12434878"><ns2:displayCharacter></ns2:displayCharacter><ns2:description>5</ns2:description><ns2:value>5.0</ns2:value></ns2:annotationElement><ns2:annotationElement position="4222" colour="-12434878"><ns2:displayCharacter></ns2:displayCharacter><ns2:description>5</ns2:description><ns2:value>5.0</ns2:value></ns2:annotationElement><ns2:annotationElement position="4223" colour="-12434878"><ns2:displayCharacter></ns2:displayCharacter><ns2:description>5</ns2:description><ns2:value>5.0</ns2:value></ns2:annotationElement><ns2:annotationElement position="4224" colour="-12434878"><ns2:displayCharacter></ns2:displayCharacter><ns2:description>5</ns2:description><ns2:value>5.0</ns2:value></ns2:annotationElement><ns2:annotationElement position="4225" colour="-12434878"><ns2:displayCharacter></ns2:displayCharacter><ns2:description>5</ns2:description><ns2:value>5.0</ns2:value></ns2:annotationElement><ns2:annotationElement position="4226" colour="-12434878"><ns2:displayCharacter></ns2:displayCharacter><ns2:description>5</ns2:description><ns2:value>5.0</ns2:value></ns2:annotationElement><ns2:annotationElement position="4227" colour="-12434878"><ns2:displayCharacter></ns2:displayCharacter><ns2:description>5</ns2:description><ns2:value>5.0</ns2:value></ns2:annotationElement><ns2:annotationElement position="4228" colour="-12434878"><ns2:displayCharacter></ns2:displayCharacter><ns2:description>5</ns2:description><ns2:value>5.0</ns2:value></ns2:annotationElement><ns2:annotationElement position="4229" colour="-12434878"><ns2:displayCharacter></ns2:displayCharacter><ns2:description>5</ns2:description><ns2:value>5.0</ns2:value></ns2:annotationElement><ns2:annotationElement position="4230" colour="-12434878"><ns2:displayCharacter></ns2:displayCharacter><ns2:description>5</ns2:description><ns2:value>5.0</ns2:value></ns2:annotationElement><ns2:annotationElement position="4231" colour="-12434878"><ns2:displayCharacter></ns2:displayCharacter><ns2:description>5</ns2:description><ns2:value>5.0</ns2:value></ns2:annotationElement><ns2:annotationElement position="4232" colour="-12434878"><ns2:displayCharacter></ns2:displayCharacter><ns2:description>5</ns2:description><ns2:value>5.0</ns2:value></ns2:annotationElement><ns2:annotationElement position="4233" colour="-12434878"><ns2:displayCharacter></ns2:displayCharacter><ns2:description>5</ns2:description><ns2:value>5.0</ns2:value></ns2:annotationElement><ns2:annotationElement position="4234" colour="-12434878"><ns2:displayCharacter></ns2:displayCharacter><ns2:description>5</ns2:description><ns2:value>5.0</ns2:value></ns2:annotationElement><ns2:annotationElement position="4235" colour="-12434878"><ns2:displayCharacter></ns2:displayCharacter><ns2:description>5</ns2:description><ns2:value>5.0</ns2:value></ns2:annotationElement><ns2:annotationElement position="4236" colour="-12434878"><ns2:displayCharacter></ns2:displayCharacter><ns2:description>5</ns2:description><ns2:value>5.0</ns2:value></ns2:annotationElement><ns2:annotationElement position="4237" colour="-12434878"><ns2:displayCharacter></ns2:displayCharacter><ns2:description>5</ns2:description><ns2:value>5.0</ns2:value></ns2:annotationElement><ns2:annotationElement position="4238" colour="-12434878"><ns2:displayCharacter></ns2:displayCharacter><ns2:description>5</ns2:description><ns2:value>5.0</ns2:value></ns2:annotationElement><ns2:annotationElement position="4239" colour="-12434878"><ns2:displayCharacter></ns2:displayCharacter><ns2:description>5</ns2:description><ns2:value>5.0</ns2:value></ns2:annotationElement><ns2:annotationElement position="4240" colour="-12434878"><ns2:displayCharacter></ns2:displayCharacter><ns2:description>5</ns2:description><ns2:value>5.0</ns2:value></ns2:annotationElement><ns2:annotationElement position="4241" colour="-12434878"><ns2:displayCharacter></ns2:displayCharacter><ns2:description>5</ns2:description><ns2:value>5.0</ns2:value></ns2:annotationElement><ns2:annotationElement position="4242" colour="-12434878"><ns2:displayCharacter></ns2:displayCharacter><ns2:description>5</ns2:description><ns2:value>5.0</ns2:value></ns2:annotationElement><ns2:annotationElement position="4243" colour="-12434878"><ns2:displayCharacter></ns2:displayCharacter><ns2:description>5</ns2:description><ns2:value>5.0</ns2:value></ns2:annotationElement><ns2:annotationElement position="4244" colour="-12434878"><ns2:displayCharacter></ns2:displayCharacter><ns2:description>5</ns2:description><ns2:value>5.0</ns2:value></ns2:annotationElement><ns2:annotationElement position="4245" colour="-12434878"><ns2:displayCharacter></ns2:displayCharacter><ns2:description>5</ns2:description><ns2:value>5.0</ns2:value></ns2:annotationElement><ns2:annotationElement position="4246" colour="-12434878"><ns2:displayCharacter></ns2:displayCharacter><ns2:description>5</ns2:description><ns2:value>5.0</ns2:value></ns2:annotationElement><ns2:annotationElement position="4247" colour="-12434878"><ns2:displayCharacter></ns2:displayCharacter><ns2:description>5</ns2:description><ns2:value>5.0</ns2:value></ns2:annotationElement><ns2:annotationElement position="4248" colour="-12434878"><ns2:displayCharacter></ns2:displayCharacter><ns2:description>5</ns2:description><ns2:value>5.0</ns2:value></ns2:annotationElement><ns2:annotationElement position="4249" colour="-12434878"><ns2:displayCharacter></ns2:displayCharacter><ns2:description>5</ns2:description><ns2:value>5.0</ns2:value></ns2:annotationElement><ns2:annotationElement position="4250" colour="-12434878"><ns2:displayCharacter></ns2:displayCharacter><ns2:description>5</ns2:description><ns2:value>5.0</ns2:value></ns2:annotationElement><ns2:annotationElement position="4251" colour="-12434878"><ns2:displayCharacter></ns2:displayCharacter><ns2:description>5</ns2:description><ns2:value>5.0</ns2:value></ns2:annotationElement><ns2:annotationElement position="4252" colour="-12434878"><ns2:displayCharacter></ns2:displayCharacter><ns2:description>5</ns2:description><ns2:value>5.0</ns2:value></ns2:annotationElement><ns2:annotationElement position="4253" colour="-12434878"><ns2:displayCharacter></ns2:displayCharacter><ns2:description>5</ns2:description><ns2:value>5.0</ns2:value></ns2:annotationElement><ns2:annotationElement position="4254" colour="-12434878"><ns2:displayCharacter></ns2:displayCharacter><ns2:description>5</ns2:description><ns2:value>5.0</ns2:value></ns2:annotationElement><ns2:annotationElement position="4255" colour="-12434878"><ns2:displayCharacter></ns2:displayCharacter><ns2:description>5</ns2:description><ns2:value>5.0</ns2:value></ns2:annotationElement><ns2:annotationElement position="4256" colour="-12434878"><ns2:displayCharacter></ns2:displayCharacter><ns2:description>5</ns2:description><ns2:value>5.0</ns2:value></ns2:annotationElement><ns2:annotationElement position="4257" colour="-12434878"><ns2:displayCharacter></ns2:displayCharacter><ns2:description>5</ns2:description><ns2:value>5.0</ns2:value></ns2:annotationElement><ns2:annotationElement position="4258" colour="-12434878"><ns2:displayCharacter></ns2:displayCharacter><ns2:description>5</ns2:description><ns2:value>5.0</ns2:value></ns2:annotationElement><ns2:annotationElement position="4259" colour="-12434878"><ns2:displayCharacter></ns2:displayCharacter><ns2:description>5</ns2:description><ns2:value>5.0</ns2:value></ns2:annotationElement><ns2:annotationElement position="4260" colour="-12434878"><ns2:displayCharacter></ns2:displayCharacter><ns2:description>5</ns2:description><ns2:value>5.0</ns2:value></ns2:annotationElement><ns2:annotationElement position="4261" colour="-12434878"><ns2:displayCharacter></ns2:displayCharacter><ns2:description>5</ns2:description><ns2:value>5.0</ns2:value></ns2:annotationElement><ns2:annotationElement position="4262" colour="-12434878"><ns2:displayCharacter></ns2:displayCharacter><ns2:description>5</ns2:description><ns2:value>5.0</ns2:value></ns2:annotationElement><ns2:annotationElement position="4263" colour="-12434878"><ns2:displayCharacter></ns2:displayCharacter><ns2:description>5</ns2:description><ns2:value>5.0</ns2:value></ns2:annotationElement><ns2:annotationElement position="4264" colour="-12434878"><ns2:displayCharacter></ns2:displayCharacter><ns2:description>5</ns2:description><ns2:value>5.0</ns2:value></ns2:annotationElement><ns2:annotationElement position="4265" colour="-12434878"><ns2:displayCharacter></ns2:displayCharacter><ns2:description>5</ns2:description><ns2:value>5.0</ns2:value></ns2:annotationElement><ns2:annotationElement position="4266" colour="-12434878"><ns2:displayCharacter></ns2:displayCharacter><ns2:description>5</ns2:description><ns2:value>5.0</ns2:value></ns2:annotationElement><ns2:annotationElement position="4267" colour="-12434878"><ns2:displayCharacter></ns2:displayCharacter><ns2:description>5</ns2:description><ns2:value>5.0</ns2:value></ns2:annotationElement><ns2:annotationElement position="4268" colour="-12434878"><ns2:displayCharacter></ns2:displayCharacter><ns2:description>5</ns2:description><ns2:value>5.0</ns2:value></ns2:annotationElement><ns2:annotationElement position="4269" colour="-12434878"><ns2:displayCharacter></ns2:displayCharacter><ns2:description>5</ns2:description><ns2:value>5.0</ns2:value></ns2:annotationElement><ns2:annotationElement position="4270" colour="-12434878"><ns2:displayCharacter></ns2:displayCharacter><ns2:description>5</ns2:description><ns2:value>5.0</ns2:value></ns2:annotationElement><ns2:annotationElement position="4271" colour="-12434878"><ns2:displayCharacter></ns2:displayCharacter><ns2:description>5</ns2:description><ns2:value>5.0</ns2:value></ns2:annotationElement><ns2:annotationElement position="4272" colour="-12434878"><ns2:displayCharacter></ns2:displayCharacter><ns2:description>5</ns2:description><ns2:value>5.0</ns2:value></ns2:annotationElement><ns2:annotationElement position="4273" colour="-12434878"><ns2:displayCharacter></ns2:displayCharacter><ns2:description>5</ns2:description><ns2:value>5.0</ns2:value></ns2:annotationElement><ns2:annotationElement position="4274" colour="-12434878"><ns2:displayCharacter></ns2:displayCharacter><ns2:description>5</ns2:description><ns2:value>5.0</ns2:value></ns2:annotationElement><ns2:annotationElement position="4275" colour="-12434878"><ns2:displayCharacter></ns2:displayCharacter><ns2:description>5</ns2:description><ns2:value>5.0</ns2:value></ns2:annotationElement><ns2:annotationElement position="4276" colour="-12434878"><ns2:displayCharacter></ns2:displayCharacter><ns2:description>5</ns2:description><ns2:value>5.0</ns2:value></ns2:annotationElement><ns2:annotationElement position="4277" colour="-12434878"><ns2:displayCharacter></ns2:displayCharacter><ns2:description>5</ns2:description><ns2:value>5.0</ns2:value></ns2:annotationElement><ns2:annotationElement position="4278" colour="-12434878"><ns2:displayCharacter></ns2:displayCharacter><ns2:description>5</ns2:description><ns2:value>5.0</ns2:value></ns2:annotationElement><ns2:annotationElement position="4279" colour="-12434878"><ns2:displayCharacter></ns2:displayCharacter><ns2:description>5</ns2:description><ns2:value>5.0</ns2:value></ns2:annotationElement><ns2:annotationElement position="4280" colour="-12434878"><ns2:displayCharacter></ns2:displayCharacter><ns2:description>5</ns2:description><ns2:value>5.0</ns2:value></ns2:annotationElement><ns2:annotationElement position="4281" colour="-12434878"><ns2:displayCharacter></ns2:displayCharacter><ns2:description>5</ns2:description><ns2:value>5.0</ns2:value></ns2:annotationElement><ns2:annotationElement position="4282" colour="-12434878"><ns2:displayCharacter></ns2:displayCharacter><ns2:description>5</ns2:description><ns2:value>5.0</ns2:value></ns2:annotationElement><ns2:annotationElement position="4283" colour="-12434878"><ns2:displayCharacter></ns2:displayCharacter><ns2:description>5</ns2:description><ns2:value>5.0</ns2:value></ns2:annotationElement><ns2:annotationElement position="4284" colour="-12434878"><ns2:displayCharacter></ns2:displayCharacter><ns2:description>5</ns2:description><ns2:value>5.0</ns2:value></ns2:annotationElement><ns2:annotationElement position="4285" colour="-12434878"><ns2:displayCharacter></ns2:displayCharacter><ns2:description>5</ns2:description><ns2:value>5.0</ns2:value></ns2:annotationElement><ns2:annotationElement position="4286" colour="-12434878"><ns2:displayCharacter></ns2:displayCharacter><ns2:description>5</ns2:description><ns2:value>5.0</ns2:value></ns2:annotationElement><ns2:annotationElement position="4287" colour="-12434878"><ns2:displayCharacter></ns2:displayCharacter><ns2:description>5</ns2:description><ns2:value>5.0</ns2:value></ns2:annotationElement><ns2:annotationElement position="4288" colour="-12434878"><ns2:displayCharacter></ns2:displayCharacter><ns2:description>5</ns2:description><ns2:value>5.0</ns2:value></ns2:annotationElement><ns2:annotationElement position="4289" colour="-12434878"><ns2:displayCharacter></ns2:displayCharacter><ns2:description>5</ns2:description><ns2:value>5.0</ns2:value></ns2:annotationElement><ns2:annotationElement position="4290" colour="-12434878"><ns2:displayCharacter></ns2:displayCharacter><ns2:description>5</ns2:description><ns2:value>5.0</ns2:value></ns2:annotationElement><ns2:annotationElement position="4291" colour="-12434878"><ns2:displayCharacter></ns2:displayCharacter><ns2:description>5</ns2:description><ns2:value>5.0</ns2:value></ns2:annotationElement><ns2:annotationElement position="4292" colour="-12434878"><ns2:displayCharacter></ns2:displayCharacter><ns2:description>5</ns2:description><ns2:value>5.0</ns2:value></ns2:annotationElement><ns2:annotationElement position="4293" colour="-12434878"><ns2:displayCharacter></ns2:displayCharacter><ns2:description>5</ns2:description><ns2:value>5.0</ns2:value></ns2:annotationElement><ns2:annotationElement position="4294" colour="-12434878"><ns2:displayCharacter></ns2:displayCharacter><ns2:description>5</ns2:description><ns2:value>5.0</ns2:value></ns2:annotationElement><ns2:annotationElement position="4295" colour="-12434878"><ns2:displayCharacter></ns2:displayCharacter><ns2:description>5</ns2:description><ns2:value>5.0</ns2:value></ns2:annotationElement><ns2:annotationElement position="4296" colour="-12434878"><ns2:displayCharacter></ns2:displayCharacter><ns2:description>5</ns2:description><ns2:value>5.0</ns2:value></ns2:annotationElement><ns2:annotationElement position="4297" colour="-12434878"><ns2:displayCharacter></ns2:displayCharacter><ns2:description>5</ns2:description><ns2:value>5.0</ns2:value></ns2:annotationElement><ns2:annotationElement position="4298" colour="-12434878"><ns2:displayCharacter></ns2:displayCharacter><ns2:description>5</ns2:description><ns2:value>5.0</ns2:value></ns2:annotationElement><ns2:annotationElement position="4299" colour="-12434878"><ns2:displayCharacter></ns2:displayCharacter><ns2:description>5</ns2:description><ns2:value>5.0</ns2:value></ns2:annotationElement><ns2:annotationElement position="4300" colour="-12434878"><ns2:displayCharacter></ns2:displayCharacter><ns2:description>5</ns2:description><ns2:value>5.0</ns2:value></ns2:annotationElement><ns2:annotationElement position="4301" colour="-12434878"><ns2:displayCharacter></ns2:displayCharacter><ns2:description>5</ns2:description><ns2:value>5.0</ns2:value></ns2:annotationElement><ns2:annotationElement position="4302" colour="-12434878"><ns2:displayCharacter></ns2:displayCharacter><ns2:description>5</ns2:description><ns2:value>5.0</ns2:value></ns2:annotationElement><ns2:annotationElement position="4303" colour="-12434878"><ns2:displayCharacter></ns2:displayCharacter><ns2:description>5</ns2:description><ns2:value>5.0</ns2:value></ns2:annotationElement><ns2:annotationElement position="4304" colour="-12434878"><ns2:displayCharacter></ns2:displayCharacter><ns2:description>5</ns2:description><ns2:value>5.0</ns2:value></ns2:annotationElement><ns2:annotationElement position="4305" colour="-12434878"><ns2:displayCharacter></ns2:displayCharacter><ns2:description>5</ns2:description><ns2:value>5.0</ns2:value></ns2:annotationElement><ns2:annotationElement position="4306" colour="-12434878"><ns2:displayCharacter></ns2:displayCharacter><ns2:description>5</ns2:description><ns2:value>5.0</ns2:value></ns2:annotationElement><ns2:annotationElement position="4307" colour="-12434878"><ns2:displayCharacter></ns2:displayCharacter><ns2:description>5</ns2:description><ns2:value>5.0</ns2:value></ns2:annotationElement><ns2:annotationElement position="4308" colour="-12434878"><ns2:displayCharacter></ns2:displayCharacter><ns2:description>5</ns2:description><ns2:value>5.0</ns2:value></ns2:annotationElement><ns2:annotationElement position="4309" colour="-12434878"><ns2:displayCharacter></ns2:displayCharacter><ns2:description>5</ns2:description><ns2:value>5.0</ns2:value></ns2:annotationElement><ns2:annotationElement position="4310" colour="-12434878"><ns2:displayCharacter></ns2:displayCharacter><ns2:description>5</ns2:description><ns2:value>5.0</ns2:value></ns2:annotationElement><ns2:annotationElement position="4311" colour="-12434878"><ns2:displayCharacter></ns2:displayCharacter><ns2:description>5</ns2:description><ns2:value>5.0</ns2:value></ns2:annotationElement><ns2:annotationElement position="4312" colour="-12434878"><ns2:displayCharacter></ns2:displayCharacter><ns2:description>5</ns2:description><ns2:value>5.0</ns2:value></ns2:annotationElement><ns2:annotationElement position="4313" colour="-12434878"><ns2:displayCharacter></ns2:displayCharacter><ns2:description>4</ns2:description><ns2:value>4.0</ns2:value></ns2:annotationElement><ns2:annotationElement position="4314" colour="-12434878"><ns2:displayCharacter></ns2:displayCharacter><ns2:description>4</ns2:description><ns2:value>4.0</ns2:value></ns2:annotationElement><ns2:annotationElement position="4315" colour="-12434878"><ns2:displayCharacter></ns2:displayCharacter><ns2:description>4</ns2:description><ns2:value>4.0</ns2:value></ns2:annotationElement><ns2:annotationElement position="4316" colour="-12434878"><ns2:displayCharacter></ns2:displayCharacter><ns2:description>4</ns2:description><ns2:value>4.0</ns2:value></ns2:annotationElement><ns2:annotationElement position="4317" colour="-12434878"><ns2:displayCharacter></ns2:displayCharacter><ns2:description>4</ns2:description><ns2:value>4.0</ns2:value></ns2:annotationElement><ns2:annotationElement position="4318" colour="-12434878"><ns2:displayCharacter></ns2:displayCharacter><ns2:description>4</ns2:description><ns2:value>4.0</ns2:value></ns2:annotationElement><ns2:annotationElement position="4319" colour="-12434878"><ns2:displayCharacter></ns2:displayCharacter><ns2:description>4</ns2:description><ns2:value>4.0</ns2:value></ns2:annotationElement><ns2:annotationElement position="4320" colour="-12434878"><ns2:displayCharacter></ns2:displayCharacter><ns2:description>4</ns2:description><ns2:value>4.0</ns2:value></ns2:annotationElement><ns2:annotationElement position="4321" colour="-12434878"><ns2:displayCharacter></ns2:displayCharacter><ns2:description>4</ns2:description><ns2:value>4.0</ns2:value></ns2:annotationElement><ns2:annotationElement position="4322" colour="-12434878"><ns2:displayCharacter></ns2:displayCharacter><ns2:description>4</ns2:description><ns2:value>4.0</ns2:value></ns2:annotationElement><ns2:annotationElement position="4323" colour="-12434878"><ns2:displayCharacter></ns2:displayCharacter><ns2:description>4</ns2:description><ns2:value>4.0</ns2:value></ns2:annotationElement><ns2:annotationElement position="4324" colour="-12434878"><ns2:displayCharacter></ns2:displayCharacter><ns2:description>4</ns2:description><ns2:value>4.0</ns2:value></ns2:annotationElement><ns2:annotationElement position="4325" colour="-12434878"><ns2:displayCharacter></ns2:displayCharacter><ns2:description>4</ns2:description><ns2:value>4.0</ns2:value></ns2:annotationElement><ns2:annotationElement position="4326" colour="-12434878"><ns2:displayCharacter></ns2:displayCharacter><ns2:description>4</ns2:description><ns2:value>4.0</ns2:value></ns2:annotationElement><ns2:annotationElement position="4327" colour="-12434878"><ns2:displayCharacter></ns2:displayCharacter><ns2:description>4</ns2:description><ns2:value>4.0</ns2:value></ns2:annotationElement><ns2:annotationElement position="4328" colour="-12434878"><ns2:displayCharacter></ns2:displayCharacter><ns2:description>4</ns2:description><ns2:value>4.0</ns2:value></ns2:annotationElement><ns2:annotationElement position="4329" colour="-12434878"><ns2:displayCharacter></ns2:displayCharacter><ns2:description>4</ns2:description><ns2:value>4.0</ns2:value></ns2:annotationElement><ns2:annotationElement position="4330" colour="-12237499"><ns2:displayCharacter></ns2:displayCharacter><ns2:description>9</ns2:description><ns2:value>9.0</ns2:value></ns2:annotationElement><ns2:annotationElement position="4331" colour="-12303292"><ns2:displayCharacter></ns2:displayCharacter><ns2:description>8</ns2:description><ns2:value>8.0</ns2:value></ns2:annotationElement><ns2:annotationElement position="4332" colour="-12303292"><ns2:displayCharacter></ns2:displayCharacter><ns2:description>8</ns2:description><ns2:value>8.0</ns2:value></ns2:annotationElement><ns2:annotationElement position="4333" colour="-12303292"><ns2:displayCharacter></ns2:displayCharacter><ns2:description>8</ns2:description><ns2:value>8.0</ns2:value></ns2:annotationElement><ns2:annotationElement position="4334" colour="-12369085"><ns2:displayCharacter></ns2:displayCharacter><ns2:description>7</ns2:description><ns2:value>7.0</ns2:value></ns2:annotationElement><ns2:annotationElement position="4335" colour="-12369085"><ns2:displayCharacter></ns2:displayCharacter><ns2:description>7</ns2:description><ns2:value>7.0</ns2:value></ns2:annotationElement><ns2:annotationElement position="4336" colour="-12369085"><ns2:displayCharacter></ns2:displayCharacter><ns2:description>7</ns2:description><ns2:value>7.0</ns2:value></ns2:annotationElement><ns2:annotationElement position="4337" colour="-12369085"><ns2:displayCharacter></ns2:displayCharacter><ns2:description>7</ns2:description><ns2:value>7.0</ns2:value></ns2:annotationElement><ns2:annotationElement position="4338" colour="-12369085"><ns2:displayCharacter></ns2:displayCharacter><ns2:description>7</ns2:description><ns2:value>7.0</ns2:value></ns2:annotationElement><ns2:annotationElement position="4339" colour="-12369085"><ns2:displayCharacter></ns2:displayCharacter><ns2:description>7</ns2:description><ns2:value>7.0</ns2:value></ns2:annotationElement><ns2:annotationElement position="4340" colour="-12369085"><ns2:displayCharacter></ns2:displayCharacter><ns2:description>7</ns2:description><ns2:value>7.0</ns2:value></ns2:annotationElement><ns2:annotationElement position="4341" colour="-12369085"><ns2:displayCharacter></ns2:displayCharacter><ns2:description>7</ns2:description><ns2:value>7.0</ns2:value></ns2:annotationElement><ns2:annotationElement position="4342" colour="-12369085"><ns2:displayCharacter></ns2:displayCharacter><ns2:description>7</ns2:description><ns2:value>7.0</ns2:value></ns2:annotationElement><ns2:annotationElement position="4343" colour="-12369085"><ns2:displayCharacter></ns2:displayCharacter><ns2:description>7</ns2:description><ns2:value>7.0</ns2:value></ns2:annotationElement><ns2:annotationElement position="4344" colour="-12369085"><ns2:displayCharacter></ns2:displayCharacter><ns2:description>7</ns2:description><ns2:value>7.0</ns2:value></ns2:annotationElement><ns2:annotationElement position="4345" colour="-12369085"><ns2:displayCharacter></ns2:displayCharacter><ns2:description>7</ns2:description><ns2:value>7.0</ns2:value></ns2:annotationElement><ns2:annotationElement position="4346" colour="-12369085"><ns2:displayCharacter></ns2:displayCharacter><ns2:description>7</ns2:description><ns2:value>7.0</ns2:value></ns2:annotationElement><ns2:annotationElement position="4347" colour="-12369085"><ns2:displayCharacter></ns2:displayCharacter><ns2:description>7</ns2:description><ns2:value>7.0</ns2:value></ns2:annotationElement><ns2:annotationElement position="4348" colour="-12369085"><ns2:displayCharacter></ns2:displayCharacter><ns2:description>7</ns2:description><ns2:value>7.0</ns2:value></ns2:annotationElement><ns2:annotationElement position="4349" colour="-12369085"><ns2:displayCharacter></ns2:displayCharacter><ns2:description>7</ns2:description><ns2:value>7.0</ns2:value></ns2:annotationElement><ns2:annotationElement position="4350" colour="-12369085"><ns2:displayCharacter></ns2:displayCharacter><ns2:description>7</ns2:description><ns2:value>7.0</ns2:value></ns2:annotationElement><ns2:annotationElement position="4351" colour="-12369085"><ns2:displayCharacter></ns2:displayCharacter><ns2:description>7</ns2:description><ns2:value>7.0</ns2:value></ns2:annotationElement><ns2:annotationElement position="4352" colour="-12369085"><ns2:displayCharacter></ns2:displayCharacter><ns2:description>7</ns2:description><ns2:value>7.0</ns2:value></ns2:annotationElement><ns2:annotationElement position="4353" colour="-12369085"><ns2:displayCharacter></ns2:displayCharacter><ns2:description>7</ns2:description><ns2:value>7.0</ns2:value></ns2:annotationElement><ns2:annotationElement position="4354" colour="-12369085"><ns2:displayCharacter></ns2:displayCharacter><ns2:description>6</ns2:description><ns2:value>6.0</ns2:value></ns2:annotationElement><ns2:annotationElement position="4355" colour="-12369085"><ns2:displayCharacter></ns2:displayCharacter><ns2:description>6</ns2:description><ns2:value>6.0</ns2:value></ns2:annotationElement><ns2:annotationElement position="4356" colour="-12369085"><ns2:displayCharacter></ns2:displayCharacter><ns2:description>6</ns2:description><ns2:value>6.0</ns2:value></ns2:annotationElement><ns2:annotationElement position="4357" colour="-12369085"><ns2:displayCharacter></ns2:displayCharacter><ns2:description>6</ns2:description><ns2:value>6.0</ns2:value></ns2:annotationElement><ns2:annotationElement position="4358" colour="-12369085"><ns2:displayCharacter></ns2:displayCharacter><ns2:description>6</ns2:description><ns2:value>6.0</ns2:value></ns2:annotationElement><ns2:annotationElement position="4359" colour="-12369085"><ns2:displayCharacter></ns2:displayCharacter><ns2:description>6</ns2:description><ns2:value>6.0</ns2:value></ns2:annotationElement><ns2:annotationElement position="4360" colour="-12369085"><ns2:displayCharacter></ns2:displayCharacter><ns2:description>6</ns2:description><ns2:value>6.0</ns2:value></ns2:annotationElement><ns2:annotationElement position="4361" colour="-12369085"><ns2:displayCharacter></ns2:displayCharacter><ns2:description>6</ns2:description><ns2:value>6.0</ns2:value></ns2:annotationElement><ns2:annotationElement position="4362" colour="-12369085"><ns2:displayCharacter></ns2:displayCharacter><ns2:description>6</ns2:description><ns2:value>6.0</ns2:value></ns2:annotationElement><ns2:annotationElement position="4363" colour="-12369085"><ns2:displayCharacter></ns2:displayCharacter><ns2:description>6</ns2:description><ns2:value>6.0</ns2:value></ns2:annotationElement><ns2:annotationElement position="4364" colour="-12369085"><ns2:displayCharacter></ns2:displayCharacter><ns2:description>6</ns2:description><ns2:value>6.0</ns2:value></ns2:annotationElement><ns2:annotationElement position="4365" colour="-12369085"><ns2:displayCharacter></ns2:displayCharacter><ns2:description>6</ns2:description><ns2:value>6.0</ns2:value></ns2:annotationElement><ns2:annotationElement position="4366" colour="-12369085"><ns2:displayCharacter></ns2:displayCharacter><ns2:description>6</ns2:description><ns2:value>6.0</ns2:value></ns2:annotationElement><ns2:annotationElement position="4367" colour="-12369085"><ns2:displayCharacter></ns2:displayCharacter><ns2:description>6</ns2:description><ns2:value>6.0</ns2:value></ns2:annotationElement><ns2:annotationElement position="4368" colour="-12369085"><ns2:displayCharacter></ns2:displayCharacter><ns2:description>6</ns2:description><ns2:value>6.0</ns2:value></ns2:annotationElement><ns2:annotationElement position="4369" colour="-12369085"><ns2:displayCharacter></ns2:displayCharacter><ns2:description>6</ns2:description><ns2:value>6.0</ns2:value></ns2:annotationElement><ns2:annotationElement position="4370" colour="-12369085"><ns2:displayCharacter></ns2:displayCharacter><ns2:description>6</ns2:description><ns2:value>6.0</ns2:value></ns2:annotationElement><ns2:annotationElement position="4371" colour="-12369085"><ns2:displayCharacter></ns2:displayCharacter><ns2:description>6</ns2:description><ns2:value>6.0</ns2:value></ns2:annotationElement><ns2:annotationElement position="4372" colour="-12369085"><ns2:displayCharacter></ns2:displayCharacter><ns2:description>6</ns2:description><ns2:value>6.0</ns2:value></ns2:annotationElement><ns2:annotationElement position="4373" colour="-12369085"><ns2:displayCharacter></ns2:displayCharacter><ns2:description>6</ns2:description><ns2:value>6.0</ns2:value></ns2:annotationElement><ns2:annotationElement position="4374" colour="-12369085"><ns2:displayCharacter></ns2:displayCharacter><ns2:description>6</ns2:description><ns2:value>6.0</ns2:value></ns2:annotationElement><ns2:annotationElement position="4375" colour="-12369085"><ns2:displayCharacter></ns2:displayCharacter><ns2:description>6</ns2:description><ns2:value>6.0</ns2:value></ns2:annotationElement><ns2:annotationElement position="4376" colour="-12369085"><ns2:displayCharacter></ns2:displayCharacter><ns2:description>6</ns2:description><ns2:value>6.0</ns2:value></ns2:annotationElement><ns2:annotationElement position="4377" colour="-12369085"><ns2:displayCharacter></ns2:displayCharacter><ns2:description>6</ns2:description><ns2:value>6.0</ns2:value></ns2:annotationElement><ns2:annotationElement position="4378" colour="-12369085"><ns2:displayCharacter></ns2:displayCharacter><ns2:description>6</ns2:description><ns2:value>6.0</ns2:value></ns2:annotationElement><ns2:annotationElement position="4379" colour="-12369085"><ns2:displayCharacter></ns2:displayCharacter><ns2:description>6</ns2:description><ns2:value>6.0</ns2:value></ns2:annotationElement><ns2:annotationElement position="4380" colour="-12369085"><ns2:displayCharacter></ns2:displayCharacter><ns2:description>6</ns2:description><ns2:value>6.0</ns2:value></ns2:annotationElement><ns2:annotationElement position="4381" colour="-12369085"><ns2:displayCharacter></ns2:displayCharacter><ns2:description>6</ns2:description><ns2:value>6.0</ns2:value></ns2:annotationElement><ns2:label>Occupancy</ns2:label><ns2:description>Número de posiciones alineadas</ns2:description></ns2:Annotation></ns2:SequenceSet></ns3:vamsasModel><ns3:JSeq colour="-1" start="1" end="1203" id="sq1"><ns3:features begin="244" end="261" type="CGGGGGATTAGGGTTCGA" description="Search Results" featureGroup="B3c (rerverse complement_backward external primer)" score="0.0"/><ns3:features begin="213" end="231" type="GTGTAGTGGACTGCCATGG" description="Search Results" featureGroup="B2c(reverse complement_BIF backward internal primer)" score="0.0"/><ns3:features begin="130" end="149" type="TGACTCAATTCATTCCGTGC" description="Search Results" featureGroup="18S_crRNA" score="0.0"/></ns3:JSeq><ns3:JSeq colour="-1" start="1" end="1205" id="sq3"><ns3:features begin="244" end="261" type="CGGGGGATTAGGGTTCGA" description="Search Results" featureGroup="B3c (rerverse complement_backward external primer)" score="0.0"/><ns3:features begin="213" end="231" type="GTGTAGTGGACTGCCATGG" description="Search Results" featureGroup="B2c(reverse complement_BIF backward internal primer)" score="0.0"/><ns3:features begin="130" end="149" type="TGACTCAATTCATTCCGTGC" description="Search Results" featureGroup="18S_crRNA" score="0.0"/></ns3:JSeq><ns3:JSeq colour="-1" start="1" end="1205" id="sq5"><ns3:features begin="244" end="261" type="CGGGGGATTAGGGTTCGA" description="Search Results" featureGroup="B3c (rerverse complement_backward external primer)" score="0.0"/><ns3:features begin="213" end="231" type="GTGTAGTGGACTGCCATGG" description="Search Results" featureGroup="B2c(reverse complement_BIF backward internal primer)" score="0.0"/><ns3:features begin="130" end="149" type="TGACTCAATTCATTCCGTGC" description="Search Results" featureGroup="18S_crRNA" score="0.0"/></ns3:JSeq><ns3:JSeq colour="-1" start="1" end="1205" id="sq7"><ns3:features begin="244" end="261" type="CGGGGGATTAGGGTTCGA" description="Search Results" featureGroup="B3c (rerverse complement_backward external primer)" score="0.0"/><ns3:features begin="213" end="231" type="GTGTAGTGGACTGCCATGG" description="Search Results" featureGroup="B2c(reverse complement_BIF backward internal primer)" score="0.0"/><ns3:features begin="130" end="149" type="TGACTCAATTCATTCCGTGC" description="Search Results" featureGroup="18S_crRNA" score="0.0"/></ns3:JSeq><ns3:JSeq colour="-1" start="1" end="1221" id="sq9"><ns3:features begin="12" end="29" type="CGGGGGATTAGGGTTCGA" description="Search Results" featureGroup="B3c (rerverse complement_backward external primer)" score="0.0"/></ns3:JSeq><ns3:JSeq colour="-1" start="1" end="1221" id="sq11"><ns3:features begin="12" end="29" type="CGGGGGATTAGGGTTCGA" description="Search Results" featureGroup="B3c (rerverse complement_backward external primer)" score="0.0"/></ns3:JSeq><ns3:JSeq colour="-1" start="1" end="1225" id="sq13"><ns3:features begin="12" end="29" type="CGGGGGATTAGGGTTCGA" description="Search Results" featureGroup="B3c (rerverse complement_backward external primer)" score="0.0"/></ns3:JSeq><ns3:JSeq colour="-1" start="1" end="1286" id="sq15"><ns3:features begin="12" end="29" type="CGGGGGATTAGGGTTCGA" description="Search Results" featureGroup="B3c (rerverse complement_backward external primer)" score="0.0"/></ns3:JSeq><ns3:JSeq colour="-1" start="1" end="1320" id="sq17"><ns3:features begin="12" end="29" type="CGGGGGATTAGGGTTCGA" description="Search Results" featureGroup="B3c (rerverse complement_backward external primer)" score="0.0"/></ns3:JSeq><ns3:JSeq colour="-1" start="1" end="1321" id="sq19"><ns3:features begin="12" end="29" type="CGGGGGATTAGGGTTCGA" description="Search Results" featureGroup="B3c (rerverse complement_backward external primer)" score="0.0"/></ns3:JSeq><ns3:JSeq colour="-1" start="1" end="1322" id="sq21"><ns3:features begin="12" end="29" type="CGGGGGATTAGGGTTCGA" description="Search Results" featureGroup="B3c (rerverse complement_backward external primer)" score="0.0"/></ns3:JSeq><ns3:JSeq colour="-1" start="1" end="1429" id="sq23"><ns3:features begin="19" end="36" type="CGGGGGATTAGGGTTCGA" description="Search Results" featureGroup="B3c (rerverse complement_backward external primer)" score="0.0"/></ns3:JSeq><ns3:JSeq colour="-1" start="1" end="1434" id="sq25"><ns3:features begin="15" end="32" type="CGGGGGATTAGGGTTCGA" description="Search Results" featureGroup="B3c (rerverse complement_backward external primer)" score="0.0"/></ns3:JSeq><ns3:JSeq colour="-1" start="1" end="1439" id="sq27"><ns3:features begin="33" end="50" type="CGGGGGATTAGGGTTCGA" description="Search Results" featureGroup="B3c (rerverse complement_backward external primer)" score="0.0"/><ns3:features begin="2" end="20" type="GTGTAGTGGACTGCCATGG" description="Search Results" featureGroup="B2c(reverse complement_BIF backward internal primer)" score="0.0"/></ns3:JSeq><ns3:JSeq colour="-1" start="1" end="1464" id="sq29"><ns3:features begin="29" end="46" type="CGGGGGATTAGGGTTCGA" description="Search Results" featureGroup="B3c (rerverse complement_backward external primer)" score="0.0"/></ns3:JSeq><ns3:JSeq colour="-1" start="1" end="1469" id="sq31"><ns3:features begin="6" end="23" type="CGGGGGATTAGGGTTCGA" description="Search Results" featureGroup="B3c (rerverse complement_backward external primer)" score="0.0"/></ns3:JSeq><ns3:JSeq colour="-1" start="1" end="1476" id="sq33"><ns3:features begin="15" end="32" type="CGGGGGATTAGGGTTCGA" description="Search Results" featureGroup="B3c (rerverse complement_backward external primer)" score="0.0"/></ns3:JSeq><ns3:JSeq colour="-1" start="1" end="1476" id="sq35"><ns3:features begin="15" end="32" type="CGGGGGATTAGGGTTCGA" description="Search Results" featureGroup="B3c (rerverse complement_backward external primer)" score="0.0"/></ns3:JSeq><ns3:JSeq colour="-1" start="1" end="1476" id="sq37"><ns3:features begin="15" end="32" type="CGGGGGATTAGGGTTCGA" description="Search Results" featureGroup="B3c (rerverse complement_backward external primer)" score="0.0"/></ns3:JSeq><ns3:JSeq colour="-1" start="1" end="1476" id="sq39"><ns3:features begin="15" end="32" type="CGGGGGATTAGGGTTCGA" description="Search Results" featureGroup="B3c (rerverse complement_backward external primer)" score="0.0"/></ns3:JSeq><ns3:JSeq colour="-1" start="1" end="1477" id="sq41"><ns3:features begin="16" end="33" type="CGGGGGATTAGGGTTCGA" description="Search Results" featureGroup="B3c (rerverse complement_backward external primer)" score="0.0"/></ns3:JSeq><ns3:JSeq colour="-1" start="1" end="1478" id="sq43"><ns3:features begin="21" end="38" type="CGGGGGATTAGGGTTCGA" description="Search Results" featureGroup="B3c (rerverse complement_backward external primer)" score="0.0"/></ns3:JSeq><ns3:JSeq colour="-1" start="1" end="1480" id="sq45"><ns3:features begin="15" end="32" type="CGGGGGATTAGGGTTCGA" description="Search Results" featureGroup="B3c (rerverse complement_backward external primer)" score="0.0"/></ns3:JSeq><ns3:JSeq colour="-1" start="1" end="1480" id="sq47"><ns3:features begin="20" end="37" type="CGGGGGATTAGGGTTCGA" description="Search Results" featureGroup="B3c (rerverse complement_backward external primer)" score="0.0"/></ns3:JSeq><ns3:JSeq colour="-1" start="1" end="1485" id="sq49"><ns3:features begin="38" end="55" type="CGGGGGATTAGGGTTCGA" description="Search Results" featureGroup="B3c (rerverse complement_backward external primer)" score="0.0"/><ns3:features begin="7" end="25" type="GTGTAGTGGACTGCCATGG" description="Search Results" featureGroup="B2c(reverse complement_BIF backward internal primer)" score="0.0"/></ns3:JSeq><ns3:JSeq colour="-1" start="1" end="1513" id="sq51"><ns3:features begin="51" end="68" type="CGGGGGATTAGGGTTCGA" description="Search Results" featureGroup="B3c (rerverse complement_backward external primer)" score="0.0"/><ns3:features begin="20" end="38" type="GTGTAGTGGACTGCCATGG" description="Search Results" featureGroup="B2c(reverse complement_BIF backward internal primer)" score="0.0"/></ns3:JSeq><ns3:JSeq colour="-1" start="1" end="1515" id="sq53"><ns3:features begin="248" end="265" type="CGGGGGATTAGGGTTCGA" description="Search Results" featureGroup="B3c (rerverse complement_backward external primer)" score="0.0"/><ns3:features begin="217" end="235" type="GTGTAGTGGACTGCCATGG" description="Search Results" featureGroup="B2c(reverse complement_BIF backward internal primer)" score="0.0"/><ns3:features begin="134" end="153" type="TGACTCAATTCATTCCGTGC" description="Search Results" featureGroup="18S_crRNA" score="0.0"/></ns3:JSeq><ns3:JSeq colour="-1" start="1" end="1570" id="sq55"><ns3:features begin="51" end="68" type="CGGGGGATTAGGGTTCGA" description="Search Results" featureGroup="B3c (rerverse complement_backward external primer)" score="0.0"/><ns3:features begin="20" end="38" type="GTGTAGTGGACTGCCATGG" description="Search Results" featureGroup="B2c(reverse complement_BIF backward internal primer)" score="0.0"/></ns3:JSeq><ns3:JSeq colour="-1" start="1" end="1595" id="sq57"><ns3:features begin="44" end="61" type="CGGGGGATTAGGGTTCGA" description="Search Results" featureGroup="B3c (rerverse complement_backward external primer)" score="0.0"/><ns3:features begin="13" end="31" type="GTGTAGTGGACTGCCATGG" description="Search Results" featureGroup="B2c(reverse complement_BIF backward internal primer)" score="0.0"/></ns3:JSeq><ns3:JSeq colour="-1" start="1" end="1598" id="sq59"><ns3:features begin="16" end="33" type="CGGGGGATTAGGGTTCGA" description="Search Results" featureGroup="B3c (rerverse complement_backward external primer)" score="0.0"/></ns3:JSeq><ns3:JSeq colour="-1" start="1" end="1641" id="sq61"><ns3:features begin="16" end="33" type="CGGGGGATTAGGGTTCGA" description="Search Results" featureGroup="B3c (rerverse complement_backward external primer)" score="0.0"/></ns3:JSeq><ns3:JSeq colour="-1" start="1" end="1641" id="sq63"><ns3:features begin="15" end="32" type="CGGGGGATTAGGGTTCGA" description="Search Results" featureGroup="B3c (rerverse complement_backward external primer)" score="0.0"/></ns3:JSeq><ns3:JSeq colour="-1" start="1" end="1642" id="sq65"><ns3:features begin="14" end="24" type="feature_1" description="" featureGroup="Jalview" score="0.0"/><ns3:features begin="26" end="31" type="feature_1" description="" featureGroup="Jalview" score="0.0"/></ns3:JSeq><ns3:JSeq colour="-1" start="1" end="1643" id="sq67"><ns3:features begin="16" end="33" type="CGGGGGATTAGGGTTCGA" description="Search Results" featureGroup="B3c (rerverse complement_backward external primer)" score="0.0"/></ns3:JSeq><ns3:JSeq colour="-1" start="1" end="1644" id="sq69"><ns3:features begin="16" end="33" type="CGGGGGATTAGGGTTCGA" description="Search Results" featureGroup="B3c (rerverse complement_backward external primer)" score="0.0"/></ns3:JSeq><ns3:JSeq colour="-1" start="1" end="1645" id="sq71"><ns3:features begin="16" end="33" type="CGGGGGATTAGGGTTCGA" description="Search Results" featureGroup="B3c (rerverse complement_backward external primer)" score="0.0"/></ns3:JSeq><ns3:JSeq colour="-1" start="1" end="1688" id="sq73"><ns3:features begin="352" end="369" type="CGGGGGATTAGGGTTCGA" description="Search Results" featureGroup="B3c (rerverse complement_backward external primer)" score="0.0"/><ns3:features begin="321" end="339" type="GTGTAGTGGACTGCCATGG" description="Search Results" featureGroup="B2c(reverse complement_BIF backward internal primer)" score="0.0"/></ns3:JSeq><ns3:JSeq colour="-1" start="1" end="1689" id="sq75"><ns3:features begin="352" end="369" type="CGGGGGATTAGGGTTCGA" description="Search Results" featureGroup="B3c (rerverse complement_backward external primer)" score="0.0"/><ns3:features begin="321" end="339" type="GTGTAGTGGACTGCCATGG" description="Search Results" featureGroup="B2c(reverse complement_BIF backward internal primer)" score="0.0"/><ns3:features begin="243" end="262" type="TGACTCAATTCATTCCGTGC" description="Search Results" featureGroup="18S_crRNA" score="0.0"/></ns3:JSeq><ns3:JSeq colour="-1" start="1" end="1722" id="sq77"/><ns3:JSeq colour="-1" start="1" end="1731" id="sq79"><ns3:features begin="7" end="25" type="ACTGCCCTATCAGCTGGTG" description="Search Results" featureGroup="LB(backward loop primer)" score="0.0"/><ns3:features begin="63" end="80" type="CGGGGGATTAGGGTTCGA" description="Search Results" featureGroup="B3c (rerverse complement_backward external primer)" score="0.0"/><ns3:features begin="32" end="50" type="GTGTAGTGGACTGCCATGG" description="Search Results" featureGroup="B2c(reverse complement_BIF backward internal primer)" score="0.0"/></ns3:JSeq><ns3:JSeq colour="-1" start="1" end="1733" id="sq81"><ns3:features begin="7" end="25" type="ACTGCCCTATCAGCTGGTG" description="Search Results" featureGroup="LB(backward loop primer)" score="0.0"/><ns3:features begin="63" end="80" type="CGGGGGATTAGGGTTCGA" description="Search Results" featureGroup="B3c (rerverse complement_backward external primer)" score="0.0"/><ns3:features begin="32" end="50" type="GTGTAGTGGACTGCCATGG" description="Search Results" featureGroup="B2c(reverse complement_BIF backward internal primer)" score="0.0"/></ns3:JSeq><ns3:JSeq colour="-1" start="1" end="1733" id="sq83"><ns3:features begin="7" end="25" type="ACTGCCCTATCAGCTGGTG" description="Search Results" featureGroup="LB(backward loop primer)" score="0.0"/><ns3:features begin="63" end="80" type="CGGGGGATTAGGGTTCGA" description="Search Results" featureGroup="B3c (rerverse complement_backward external primer)" score="0.0"/><ns3:features begin="32" end="50" type="GTGTAGTGGACTGCCATGG" description="Search Results" featureGroup="B2c(reverse complement_BIF backward internal primer)" score="0.0"/></ns3:JSeq><ns3:JSeq colour="-1" start="1" end="1802" id="sq85"><ns3:features begin="404" end="421" type="CGGGGGATTAGGGTTCGA" description="Search Results" featureGroup="B3c (rerverse complement_backward external primer)" score="0.0"/><ns3:features begin="373" end="391" type="GTGTAGTGGACTGCCATGG" description="Search Results" featureGroup="B2c(reverse complement_BIF backward internal primer)" score="0.0"/><ns3:features begin="294" end="313" type="TGACTCAATTCATTCCGTGC" description="Search Results" featureGroup="18S_crRNA" score="0.0"/></ns3:JSeq><ns3:JSeq colour="-1" start="1" end="1841" id="sq87"><ns3:features begin="226" end="244" type="ACTGCCCTATCAGCTGGTG" description="Search Results" featureGroup="LB(backward loop primer)" score="0.0"/><ns3:features begin="282" end="299" type="CGGGGGATTAGGGTTCGA" description="Search Results" featureGroup="B3c (rerverse complement_backward external primer)" score="0.0"/><ns3:features begin="251" end="269" type="GTGTAGTGGACTGCCATGG" description="Search Results" featureGroup="B2c(reverse complement_BIF backward internal primer)" score="0.0"/></ns3:JSeq><ns3:JSeq colour="-1" start="1" end="1152" id="sq89"><ns3:features begin="12" end="29" type="CGGGGGATTAGGGTTCGA" description="Search Results" featureGroup="B3c (rerverse complement_backward external primer)" score="0.0"/></ns3:JSeq><ns3:JSeq colour="-1" start="1" end="1888" id="sq91"><ns3:features begin="288" end="305" type="CGGGGGATTAGGGTTCGA" description="Search Results" featureGroup="B3c (rerverse complement_backward external primer)" score="0.0"/><ns3:features begin="257" end="275" type="GTGTAGTGGACTGCCATGG" description="Search Results" featureGroup="B2c(reverse complement_BIF backward internal primer)" score="0.0"/><ns3:features begin="179" end="198" type="TGACTCAATTCATTCCGTGC" description="Search Results" featureGroup="18S_crRNA" score="0.0"/></ns3:JSeq><ns3:JSeq colour="-1" start="1" end="1936" id="sq93"><ns3:features begin="379" end="396" type="CGGGGGATTAGGGTTCGA" description="Search Results" featureGroup="B3c (rerverse complement_backward external primer)" score="0.0"/><ns3:features begin="348" end="366" type="GTGTAGTGGACTGCCATGG" description="Search Results" featureGroup="B2c(reverse complement_BIF backward internal primer)" score="0.0"/><ns3:features begin="270" end="289" type="TGACTCAATTCATTCCGTGC" description="Search Results" featureGroup="18S_crRNA" score="0.0"/></ns3:JSeq><ns3:JSeq colour="-1" start="1" end="1951" id="sq95"><ns3:features begin="381" end="398" type="CGGGGGATTAGGGTTCGA" description="Search Results" featureGroup="B3c (rerverse complement_backward external primer)" score="0.0"/><ns3:features begin="350" end="368" type="GTGTAGTGGACTGCCATGG" description="Search Results" featureGroup="B2c(reverse complement_BIF backward internal primer)" score="0.0"/><ns3:features begin="271" end="290" type="TGACTCAATTCATTCCGTGC" description="Search Results" featureGroup="18S_crRNA" score="0.0"/></ns3:JSeq><ns3:JSeq colour="-1" start="1" end="1962" id="sq97"><ns3:features begin="381" end="398" type="CGGGGGATTAGGGTTCGA" description="Search Results" featureGroup="B3c (rerverse complement_backward external primer)" score="0.0"/><ns3:features begin="350" end="368" type="GTGTAGTGGACTGCCATGG" description="Search Results" featureGroup="B2c(reverse complement_BIF backward internal primer)" score="0.0"/><ns3:features begin="271" end="290" type="TGACTCAATTCATTCCGTGC" description="Search Results" featureGroup="18S_crRNA" score="0.0"/></ns3:JSeq><ns3:JSeq colour="-1" start="1" end="1973" id="sq99"><ns3:features begin="275" end="292" type="CGGGGGATTAGGGTTCGA" description="Search Results" featureGroup="B3c (rerverse complement_backward external primer)" score="0.0"/><ns3:features begin="244" end="262" type="GTGTAGTGGACTGCCATGG" description="Search Results" featureGroup="B2c(reverse complement_BIF backward internal primer)" score="0.0"/><ns3:features begin="165" end="184" type="TGACTCAATTCATTCCGTGC" description="Search Results" featureGroup="18S_crRNA" score="0.0"/></ns3:JSeq><ns3:JSeq colour="-1" start="1" end="2038" id="sq101"><ns3:features begin="320" end="337" type="CGGGGGATTAGGGTTCGA" description="Search Results" featureGroup="B3c (rerverse complement_backward external primer)" score="0.0"/><ns3:features begin="289" end="307" type="GTGTAGTGGACTGCCATGG" description="Search Results" featureGroup="B2c(reverse complement_BIF backward internal primer)" score="0.0"/><ns3:features begin="208" end="227" type="TGACTCAATTCATTCCGTGC" description="Search Results" featureGroup="18S_crRNA" score="0.0"/></ns3:JSeq><ns3:JSeq colour="-1" start="1" end="2038" id="sq103"><ns3:features begin="320" end="337" type="CGGGGGATTAGGGTTCGA" description="Search Results" featureGroup="B3c (rerverse complement_backward external primer)" score="0.0"/><ns3:features begin="289" end="307" type="GTGTAGTGGACTGCCATGG" description="Search Results" featureGroup="B2c(reverse complement_BIF backward internal primer)" score="0.0"/><ns3:features begin="208" end="227" type="TGACTCAATTCATTCCGTGC" description="Search Results" featureGroup="18S_crRNA" score="0.0"/></ns3:JSeq><ns3:JSeq colour="-1" start="1" end="2038" id="sq105"><ns3:features begin="320" end="337" type="CGGGGGATTAGGGTTCGA" description="Search Results" featureGroup="B3c (rerverse complement_backward external primer)" score="0.0"/><ns3:features begin="289" end="307" type="GTGTAGTGGACTGCCATGG" description="Search Results" featureGroup="B2c(reverse complement_BIF backward internal primer)" score="0.0"/><ns3:features begin="208" end="227" type="TGACTCAATTCATTCCGTGC" description="Search Results" featureGroup="18S_crRNA" score="0.0"/></ns3:JSeq><ns3:JSeq colour="-1" start="1" end="2038" id="sq107"><ns3:features begin="320" end="337" type="CGGGGGATTAGGGTTCGA" description="Search Results" featureGroup="B3c (rerverse complement_backward external primer)" score="0.0"/><ns3:features begin="289" end="307" type="GTGTAGTGGACTGCCATGG" description="Search Results" featureGroup="B2c(reverse complement_BIF backward internal primer)" score="0.0"/><ns3:features begin="208" end="227" type="TGACTCAATTCATTCCGTGC" description="Search Results" featureGroup="18S_crRNA" score="0.0"/></ns3:JSeq><ns3:JSeq colour="-1" start="1" end="2048" id="sq109"><ns3:features begin="393" end="410" type="CGGGGGATTAGGGTTCGA" description="Search Results" featureGroup="B3c (rerverse complement_backward external primer)" score="0.0"/><ns3:features begin="362" end="380" type="GTGTAGTGGACTGCCATGG" description="Search Results" featureGroup="B2c(reverse complement_BIF backward internal primer)" score="0.0"/><ns3:features begin="277" end="296" type="TGACTCAATTCATTCCGTGC" description="Search Results" featureGroup="18S_crRNA" score="0.0"/></ns3:JSeq><ns3:JSeq colour="-1" start="1" end="2048" id="sq111"><ns3:features begin="392" end="409" type="CGGGGGATTAGGGTTCGA" description="Search Results" featureGroup="B3c (rerverse complement_backward external primer)" score="0.0"/><ns3:features begin="361" end="379" type="GTGTAGTGGACTGCCATGG" description="Search Results" featureGroup="B2c(reverse complement_BIF backward internal primer)" score="0.0"/><ns3:features begin="277" end="296" type="TGACTCAATTCATTCCGTGC" description="Search Results" featureGroup="18S_crRNA" score="0.0"/></ns3:JSeq><ns3:JSeq colour="-1" start="1" end="2062" id="sq113"><ns3:features begin="338" end="355" type="CGGGGGATTAGGGTTCGA" description="Search Results" featureGroup="B3c (rerverse complement_backward external primer)" score="0.0"/><ns3:features begin="307" end="325" type="GTGTAGTGGACTGCCATGG" description="Search Results" featureGroup="B2c(reverse complement_BIF backward internal primer)" score="0.0"/><ns3:features begin="224" end="243" type="TGACTCAATTCATTCCGTGC" description="Search Results" featureGroup="18S_crRNA" score="0.0"/></ns3:JSeq><ns3:JSeq colour="-1" start="1" end="2098" id="sq115"><ns3:features begin="361" end="378" type="CGGGGGATTAGGGTTCGA" description="Search Results" featureGroup="B3c (rerverse complement_backward external primer)" score="0.0"/><ns3:features begin="330" end="348" type="GTGTAGTGGACTGCCATGG" description="Search Results" featureGroup="B2c(reverse complement_BIF backward internal primer)" score="0.0"/><ns3:features begin="249" end="268" type="TGACTCAATTCATTCCGTGC" description="Search Results" featureGroup="18S_crRNA" score="0.0"/></ns3:JSeq><ns3:JSeq colour="-1" start="1" end="2098" id="sq117"><ns3:features begin="361" end="378" type="CGGGGGATTAGGGTTCGA" description="Search Results" featureGroup="B3c (rerverse complement_backward external primer)" score="0.0"/><ns3:features begin="330" end="348" type="GTGTAGTGGACTGCCATGG" description="Search Results" featureGroup="B2c(reverse complement_BIF backward internal primer)" score="0.0"/><ns3:features begin="249" end="268" type="TGACTCAATTCATTCCGTGC" description="Search Results" featureGroup="18S_crRNA" score="0.0"/></ns3:JSeq><ns3:JSeq colour="-1" start="1" end="2098" id="sq119"><ns3:features begin="361" end="378" type="CGGGGGATTAGGGTTCGA" description="Search Results" featureGroup="B3c (rerverse complement_backward external primer)" score="0.0"/><ns3:features begin="330" end="348" type="GTGTAGTGGACTGCCATGG" description="Search Results" featureGroup="B2c(reverse complement_BIF backward internal primer)" score="0.0"/><ns3:features begin="249" end="268" type="TGACTCAATTCATTCCGTGC" description="Search Results" featureGroup="18S_crRNA" score="0.0"/></ns3:JSeq><ns3:JSeq colour="-1" start="1" end="2099" id="sq121"><ns3:features begin="361" end="378" type="CGGGGGATTAGGGTTCGA" description="Search Results" featureGroup="B3c (rerverse complement_backward external primer)" score="0.0"/><ns3:features begin="330" end="348" type="GTGTAGTGGACTGCCATGG" description="Search Results" featureGroup="B2c(reverse complement_BIF backward internal primer)" score="0.0"/><ns3:features begin="249" end="268" type="TGACTCAATTCATTCCGTGC" description="Search Results" featureGroup="18S_crRNA" score="0.0"/></ns3:JSeq><ns3:JSeq colour="-1" start="1" end="2099" id="sq123"><ns3:features begin="361" end="378" type="CGGGGGATTAGGGTTCGA" description="Search Results" featureGroup="B3c (rerverse complement_backward external primer)" score="0.0"/><ns3:features begin="330" end="348" type="GTGTAGTGGACTGCCATGG" description="Search Results" featureGroup="B2c(reverse complement_BIF backward internal primer)" score="0.0"/><ns3:features begin="249" end="268" type="TGACTCAATTCATTCCGTGC" description="Search Results" featureGroup="18S_crRNA" score="0.0"/></ns3:JSeq><ns3:JSeq colour="-1" start="1" end="2099" id="sq125"><ns3:features begin="361" end="378" type="CGGGGGATTAGGGTTCGA" description="Search Results" featureGroup="B3c (rerverse complement_backward external primer)" score="0.0"/><ns3:features begin="330" end="348" type="GTGTAGTGGACTGCCATGG" description="Search Results" featureGroup="B2c(reverse complement_BIF backward internal primer)" score="0.0"/><ns3:features begin="249" end="268" type="TGACTCAATTCATTCCGTGC" description="Search Results" featureGroup="18S_crRNA" score="0.0"/></ns3:JSeq><ns3:JSeq colour="-1" start="1" end="2099" id="sq127"><ns3:features begin="361" end="378" type="CGGGGGATTAGGGTTCGA" description="Search Results" featureGroup="B3c (rerverse complement_backward external primer)" score="0.0"/><ns3:features begin="330" end="348" type="GTGTAGTGGACTGCCATGG" description="Search Results" featureGroup="B2c(reverse complement_BIF backward internal primer)" score="0.0"/><ns3:features begin="249" end="268" type="TGACTCAATTCATTCCGTGC" description="Search Results" featureGroup="18S_crRNA" score="0.0"/></ns3:JSeq><ns3:JSeq colour="-1" start="1" end="2099" id="sq129"><ns3:features begin="361" end="378" type="CGGGGGATTAGGGTTCGA" description="Search Results" featureGroup="B3c (rerverse complement_backward external primer)" score="0.0"/><ns3:features begin="330" end="348" type="GTGTAGTGGACTGCCATGG" description="Search Results" featureGroup="B2c(reverse complement_BIF backward internal primer)" score="0.0"/><ns3:features begin="249" end="268" type="TGACTCAATTCATTCCGTGC" description="Search Results" featureGroup="18S_crRNA" score="0.0"/></ns3:JSeq><ns3:JSeq colour="-1" start="1" end="2101" id="sq131"><ns3:features begin="392" end="409" type="CGGGGGATTAGGGTTCGA" description="Search Results" featureGroup="B3c (rerverse complement_backward external primer)" score="0.0"/><ns3:features begin="361" end="379" type="GTGTAGTGGACTGCCATGG" description="Search Results" featureGroup="B2c(reverse complement_BIF backward internal primer)" score="0.0"/><ns3:features begin="275" end="294" type="TGACTCAATTCATTCCGTGC" description="Search Results" featureGroup="18S_crRNA" score="0.0"/></ns3:JSeq><ns3:JSeq colour="-1" start="1" end="2101" id="sq133"><ns3:features begin="392" end="409" type="CGGGGGATTAGGGTTCGA" description="Search Results" featureGroup="B3c (rerverse complement_backward external primer)" score="0.0"/><ns3:features begin="361" end="379" type="GTGTAGTGGACTGCCATGG" description="Search Results" featureGroup="B2c(reverse complement_BIF backward internal primer)" score="0.0"/><ns3:features begin="275" end="294" type="TGACTCAATTCATTCCGTGC" description="Search Results" featureGroup="18S_crRNA" score="0.0"/></ns3:JSeq><ns3:JSeq colour="-1" start="1" end="2102" id="sq135"><ns3:features begin="361" end="378" type="CGGGGGATTAGGGTTCGA" description="Search Results" featureGroup="B3c (rerverse complement_backward external primer)" score="0.0"/><ns3:features begin="330" end="348" type="GTGTAGTGGACTGCCATGG" description="Search Results" featureGroup="B2c(reverse complement_BIF backward internal primer)" score="0.0"/><ns3:features begin="249" end="268" type="TGACTCAATTCATTCCGTGC" description="Search Results" featureGroup="18S_crRNA" score="0.0"/></ns3:JSeq><ns3:JSeq colour="-1" start="1" end="2102" id="sq137"><ns3:features begin="392" end="409" type="CGGGGGATTAGGGTTCGA" description="Search Results" featureGroup="B3c (rerverse complement_backward external primer)" score="0.0"/><ns3:features begin="361" end="379" type="GTGTAGTGGACTGCCATGG" description="Search Results" featureGroup="B2c(reverse complement_BIF backward internal primer)" score="0.0"/><ns3:features begin="275" end="294" type="TGACTCAATTCATTCCGTGC" description="Search Results" featureGroup="18S_crRNA" score="0.0"/></ns3:JSeq><ns3:JSeq colour="-1" start="1" end="2104" id="sq139"><ns3:features begin="362" end="379" type="CGGGGGATTAGGGTTCGA" description="Search Results" featureGroup="B3c (rerverse complement_backward external primer)" score="0.0"/><ns3:features begin="331" end="349" type="GTGTAGTGGACTGCCATGG" description="Search Results" featureGroup="B2c(reverse complement_BIF backward internal primer)" score="0.0"/><ns3:features begin="248" end="267" type="TGACTCAATTCATTCCGTGC" description="Search Results" featureGroup="18S_crRNA" score="0.0"/></ns3:JSeq><ns3:JSeq colour="-1" start="1" end="2104" id="sq141"><ns3:features begin="361" end="378" type="CGGGGGATTAGGGTTCGA" description="Search Results" featureGroup="B3c (rerverse complement_backward external primer)" score="0.0"/><ns3:features begin="330" end="348" type="GTGTAGTGGACTGCCATGG" description="Search Results" featureGroup="B2c(reverse complement_BIF backward internal primer)" score="0.0"/><ns3:features begin="249" end="268" type="TGACTCAATTCATTCCGTGC" description="Search Results" featureGroup="18S_crRNA" score="0.0"/></ns3:JSeq><ns3:JSeq colour="-1" start="1" end="2104" id="sq143"><ns3:features begin="361" end="378" type="CGGGGGATTAGGGTTCGA" description="Search Results" featureGroup="B3c (rerverse complement_backward external primer)" score="0.0"/><ns3:features begin="330" end="348" type="GTGTAGTGGACTGCCATGG" description="Search Results" featureGroup="B2c(reverse complement_BIF backward internal primer)" score="0.0"/><ns3:features begin="249" end="268" type="TGACTCAATTCATTCCGTGC" description="Search Results" featureGroup="18S_crRNA" score="0.0"/></ns3:JSeq><ns3:JSeq colour="-1" start="1" end="2105" id="sq145"><ns3:features begin="361" end="378" type="CGGGGGATTAGGGTTCGA" description="Search Results" featureGroup="B3c (rerverse complement_backward external primer)" score="0.0"/><ns3:features begin="330" end="348" type="GTGTAGTGGACTGCCATGG" description="Search Results" featureGroup="B2c(reverse complement_BIF backward internal primer)" score="0.0"/><ns3:features begin="249" end="268" type="TGACTCAATTCATTCCGTGC" description="Search Results" featureGroup="18S_crRNA" score="0.0"/></ns3:JSeq><ns3:JSeq colour="-1" start="1" end="2105" id="sq147"><ns3:features begin="361" end="378" type="CGGGGGATTAGGGTTCGA" description="Search Results" featureGroup="B3c (rerverse complement_backward external primer)" score="0.0"/><ns3:features begin="330" end="348" type="GTGTAGTGGACTGCCATGG" description="Search Results" featureGroup="B2c(reverse complement_BIF backward internal primer)" score="0.0"/><ns3:features begin="249" end="268" type="TGACTCAATTCATTCCGTGC" description="Search Results" featureGroup="18S_crRNA" score="0.0"/></ns3:JSeq><ns3:JSeq colour="-1" start="1" end="2105" id="sq149"><ns3:features begin="361" end="378" type="CGGGGGATTAGGGTTCGA" description="Search Results" featureGroup="B3c (rerverse complement_backward external primer)" score="0.0"/><ns3:features begin="330" end="348" type="GTGTAGTGGACTGCCATGG" description="Search Results" featureGroup="B2c(reverse complement_BIF backward internal primer)" score="0.0"/><ns3:features begin="249" end="268" type="TGACTCAATTCATTCCGTGC" description="Search Results" featureGroup="18S_crRNA" score="0.0"/></ns3:JSeq><ns3:JSeq colour="-1" start="1" end="2105" id="sq151"><ns3:features begin="361" end="378" type="CGGGGGATTAGGGTTCGA" description="Search Results" featureGroup="B3c (rerverse complement_backward external primer)" score="0.0"/><ns3:features begin="330" end="348" type="GTGTAGTGGACTGCCATGG" description="Search Results" featureGroup="B2c(reverse complement_BIF backward internal primer)" score="0.0"/><ns3:features begin="249" end="268" type="TGACTCAATTCATTCCGTGC" description="Search Results" featureGroup="18S_crRNA" score="0.0"/></ns3:JSeq><ns3:JSeq colour="-1" start="1" end="2105" id="sq153"><ns3:features begin="361" end="378" type="CGGGGGATTAGGGTTCGA" description="Search Results" featureGroup="B3c (rerverse complement_backward external primer)" score="0.0"/><ns3:features begin="330" end="348" type="GTGTAGTGGACTGCCATGG" description="Search Results" featureGroup="B2c(reverse complement_BIF backward internal primer)" score="0.0"/><ns3:features begin="249" end="268" type="TGACTCAATTCATTCCGTGC" description="Search Results" featureGroup="18S_crRNA" score="0.0"/></ns3:JSeq><ns3:JSeq colour="-1" start="1" end="2105" id="sq155"><ns3:features begin="361" end="378" type="CGGGGGATTAGGGTTCGA" description="Search Results" featureGroup="B3c (rerverse complement_backward external primer)" score="0.0"/><ns3:features begin="330" end="348" type="GTGTAGTGGACTGCCATGG" description="Search Results" featureGroup="B2c(reverse complement_BIF backward internal primer)" score="0.0"/><ns3:features begin="249" end="268" type="TGACTCAATTCATTCCGTGC" description="Search Results" featureGroup="18S_crRNA" score="0.0"/></ns3:JSeq><ns3:JSeq colour="-1" start="1" end="2105" id="sq157"><ns3:features begin="361" end="378" type="CGGGGGATTAGGGTTCGA" description="Search Results" featureGroup="B3c (rerverse complement_backward external primer)" score="0.0"/><ns3:features begin="330" end="348" type="GTGTAGTGGACTGCCATGG" description="Search Results" featureGroup="B2c(reverse complement_BIF backward internal primer)" score="0.0"/><ns3:features begin="249" end="268" type="TGACTCAATTCATTCCGTGC" description="Search Results" featureGroup="18S_crRNA" score="0.0"/></ns3:JSeq><ns3:JSeq colour="-1" start="1" end="2105" id="sq159"><ns3:features begin="361" end="378" type="CGGGGGATTAGGGTTCGA" description="Search Results" featureGroup="B3c (rerverse complement_backward external primer)" score="0.0"/><ns3:features begin="330" end="348" type="GTGTAGTGGACTGCCATGG" description="Search Results" featureGroup="B2c(reverse complement_BIF backward internal primer)" score="0.0"/><ns3:features begin="249" end="268" type="TGACTCAATTCATTCCGTGC" description="Search Results" featureGroup="18S_crRNA" score="0.0"/></ns3:JSeq><ns3:JSeq colour="-1" start="1" end="2105" id="sq161"><ns3:features begin="361" end="378" type="CGGGGGATTAGGGTTCGA" description="Search Results" featureGroup="B3c (rerverse complement_backward external primer)" score="0.0"/><ns3:features begin="330" end="348" type="GTGTAGTGGACTGCCATGG" description="Search Results" featureGroup="B2c(reverse complement_BIF backward internal primer)" score="0.0"/><ns3:features begin="249" end="268" type="TGACTCAATTCATTCCGTGC" description="Search Results" featureGroup="18S_crRNA" score="0.0"/></ns3:JSeq><ns3:JSeq colour="-1" start="1" end="2105" id="sq163"><ns3:features begin="361" end="378" type="CGGGGGATTAGGGTTCGA" description="Search Results" featureGroup="B3c (rerverse complement_backward external primer)" score="0.0"/><ns3:features begin="330" end="348" type="GTGTAGTGGACTGCCATGG" description="Search Results" featureGroup="B2c(reverse complement_BIF backward internal primer)" score="0.0"/><ns3:features begin="249" end="268" type="TGACTCAATTCATTCCGTGC" description="Search Results" featureGroup="18S_crRNA" score="0.0"/></ns3:JSeq><ns3:JSeq colour="-1" start="1" end="2105" id="sq165"><ns3:features begin="361" end="378" type="CGGGGGATTAGGGTTCGA" description="Search Results" featureGroup="B3c (rerverse complement_backward external primer)" score="0.0"/><ns3:features begin="330" end="348" type="GTGTAGTGGACTGCCATGG" description="Search Results" featureGroup="B2c(reverse complement_BIF backward internal primer)" score="0.0"/><ns3:features begin="249" end="268" type="TGACTCAATTCATTCCGTGC" description="Search Results" featureGroup="18S_crRNA" score="0.0"/></ns3:JSeq><ns3:JSeq colour="-1" start="1" end="2105" id="sq167"><ns3:features begin="361" end="378" type="CGGGGGATTAGGGTTCGA" description="Search Results" featureGroup="B3c (rerverse complement_backward external primer)" score="0.0"/><ns3:features begin="330" end="348" type="GTGTAGTGGACTGCCATGG" description="Search Results" featureGroup="B2c(reverse complement_BIF backward internal primer)" score="0.0"/><ns3:features begin="249" end="268" type="TGACTCAATTCATTCCGTGC" description="Search Results" featureGroup="18S_crRNA" score="0.0"/></ns3:JSeq><ns3:JSeq colour="-1" start="1" end="2105" id="sq169"><ns3:features begin="361" end="378" type="CGGGGGATTAGGGTTCGA" description="Search Results" featureGroup="B3c (rerverse complement_backward external primer)" score="0.0"/><ns3:features begin="330" end="348" type="GTGTAGTGGACTGCCATGG" description="Search Results" featureGroup="B2c(reverse complement_BIF backward internal primer)" score="0.0"/><ns3:features begin="249" end="268" type="TGACTCAATTCATTCCGTGC" description="Search Results" featureGroup="18S_crRNA" score="0.0"/></ns3:JSeq><ns3:JSeq colour="-1" start="1" end="2105" id="sq171"><ns3:features begin="361" end="378" type="CGGGGGATTAGGGTTCGA" description="Search Results" featureGroup="B3c (rerverse complement_backward external primer)" score="0.0"/><ns3:features begin="330" end="348" type="GTGTAGTGGACTGCCATGG" description="Search Results" featureGroup="B2c(reverse complement_BIF backward internal primer)" score="0.0"/><ns3:features begin="249" end="268" type="TGACTCAATTCATTCCGTGC" description="Search Results" featureGroup="18S_crRNA" score="0.0"/></ns3:JSeq><ns3:JSeq colour="-1" start="1" end="2105" id="sq173"><ns3:features begin="361" end="378" type="CGGGGGATTAGGGTTCGA" description="Search Results" featureGroup="B3c (rerverse complement_backward external primer)" score="0.0"/><ns3:features begin="330" end="348" type="GTGTAGTGGACTGCCATGG" description="Search Results" featureGroup="B2c(reverse complement_BIF backward internal primer)" score="0.0"/><ns3:features begin="249" end="268" type="TGACTCAATTCATTCCGTGC" description="Search Results" featureGroup="18S_crRNA" score="0.0"/></ns3:JSeq><ns3:JSeq colour="-1" start="1" end="2105" id="sq175"><ns3:features begin="361" end="378" type="CGGGGGATTAGGGTTCGA" description="Search Results" featureGroup="B3c (rerverse complement_backward external primer)" score="0.0"/><ns3:features begin="330" end="348" type="GTGTAGTGGACTGCCATGG" description="Search Results" featureGroup="B2c(reverse complement_BIF backward internal primer)" score="0.0"/><ns3:features begin="249" end="268" type="TGACTCAATTCATTCCGTGC" description="Search Results" featureGroup="18S_crRNA" score="0.0"/></ns3:JSeq><ns3:JSeq colour="-1" start="1" end="2105" id="sq177"><ns3:features begin="361" end="378" type="CGGGGGATTAGGGTTCGA" description="Search Results" featureGroup="B3c (rerverse complement_backward external primer)" score="0.0"/><ns3:features begin="330" end="348" type="GTGTAGTGGACTGCCATGG" description="Search Results" featureGroup="B2c(reverse complement_BIF backward internal primer)" score="0.0"/><ns3:features begin="249" end="268" type="TGACTCAATTCATTCCGTGC" description="Search Results" featureGroup="18S_crRNA" score="0.0"/></ns3:JSeq><ns3:JSeq colour="-1" start="1" end="2105" id="sq179"><ns3:features begin="361" end="378" type="CGGGGGATTAGGGTTCGA" description="Search Results" featureGroup="B3c (rerverse complement_backward external primer)" score="0.0"/><ns3:features begin="330" end="348" type="GTGTAGTGGACTGCCATGG" description="Search Results" featureGroup="B2c(reverse complement_BIF backward internal primer)" score="0.0"/><ns3:features begin="249" end="268" type="TGACTCAATTCATTCCGTGC" description="Search Results" featureGroup="18S_crRNA" score="0.0"/></ns3:JSeq><ns3:JSeq colour="-1" start="1" end="2105" id="sq181"><ns3:features begin="361" end="378" type="CGGGGGATTAGGGTTCGA" description="Search Results" featureGroup="B3c (rerverse complement_backward external primer)" score="0.0"/><ns3:features begin="330" end="348" type="GTGTAGTGGACTGCCATGG" description="Search Results" featureGroup="B2c(reverse complement_BIF backward internal primer)" score="0.0"/><ns3:features begin="249" end="268" type="TGACTCAATTCATTCCGTGC" description="Search Results" featureGroup="18S_crRNA" score="0.0"/></ns3:JSeq><ns3:JSeq colour="-1" start="1" end="2105" id="sq183"><ns3:features begin="361" end="378" type="CGGGGGATTAGGGTTCGA" description="Search Results" featureGroup="B3c (rerverse complement_backward external primer)" score="0.0"/><ns3:features begin="330" end="348" type="GTGTAGTGGACTGCCATGG" description="Search Results" featureGroup="B2c(reverse complement_BIF backward internal primer)" score="0.0"/><ns3:features begin="249" end="268" type="TGACTCAATTCATTCCGTGC" description="Search Results" featureGroup="18S_crRNA" score="0.0"/></ns3:JSeq><ns3:JSeq colour="-1" start="1" end="2105" id="sq185"><ns3:features begin="361" end="378" type="CGGGGGATTAGGGTTCGA" description="Search Results" featureGroup="B3c (rerverse complement_backward external primer)" score="0.0"/><ns3:features begin="330" end="348" type="GTGTAGTGGACTGCCATGG" description="Search Results" featureGroup="B2c(reverse complement_BIF backward internal primer)" score="0.0"/><ns3:features begin="249" end="268" type="TGACTCAATTCATTCCGTGC" description="Search Results" featureGroup="18S_crRNA" score="0.0"/></ns3:JSeq><ns3:JSeq colour="-1" start="1" end="2105" id="sq187"><ns3:features begin="361" end="378" type="CGGGGGATTAGGGTTCGA" description="Search Results" featureGroup="B3c (rerverse complement_backward external primer)" score="0.0"/><ns3:features begin="330" end="348" type="GTGTAGTGGACTGCCATGG" description="Search Results" featureGroup="B2c(reverse complement_BIF backward internal primer)" score="0.0"/><ns3:features begin="249" end="268" type="TGACTCAATTCATTCCGTGC" description="Search Results" featureGroup="18S_crRNA" score="0.0"/></ns3:JSeq><ns3:JSeq colour="-1" start="1" end="2114" id="sq189"><ns3:features begin="363" end="380" type="CGGGGGATTAGGGTTCGA" description="Search Results" featureGroup="B3c (rerverse complement_backward external primer)" score="0.0"/><ns3:features begin="332" end="350" type="GTGTAGTGGACTGCCATGG" description="Search Results" featureGroup="B2c(reverse complement_BIF backward internal primer)" score="0.0"/><ns3:features begin="249" end="268" type="TGACTCAATTCATTCCGTGC" description="Search Results" featureGroup="18S_crRNA" score="0.0"/></ns3:JSeq><ns3:JSeq colour="-1" start="1" end="2115" id="sq191"><ns3:features begin="363" end="380" type="CGGGGGATTAGGGTTCGA" description="Search Results" featureGroup="B3c (rerverse complement_backward external primer)" score="0.0"/><ns3:features begin="332" end="350" type="GTGTAGTGGACTGCCATGG" description="Search Results" featureGroup="B2c(reverse complement_BIF backward internal primer)" score="0.0"/><ns3:features begin="249" end="268" type="TGACTCAATTCATTCCGTGC" description="Search Results" featureGroup="18S_crRNA" score="0.0"/></ns3:JSeq><ns3:JSeq colour="-1" start="1" end="2116" id="sq193"><ns3:features begin="359" end="376" type="CGGGGGATTAGGGTTCGA" description="Search Results" featureGroup="B3c (rerverse complement_backward external primer)" score="0.0"/><ns3:features begin="328" end="346" type="GTGTAGTGGACTGCCATGG" description="Search Results" featureGroup="B2c(reverse complement_BIF backward internal primer)" score="0.0"/><ns3:features begin="245" end="264" type="TGACTCAATTCATTCCGTGC" description="Search Results" featureGroup="18S_crRNA" score="0.0"/></ns3:JSeq><ns3:JSeq colour="-1" start="1" end="2116" id="sq195"><ns3:features begin="187" end="204" type="ACGCCCAGCGAATGAATG" description="Search Results" featureGroup="F2 (FIP forward internal primer)" score="0.0"/><ns3:features begin="363" end="380" type="CGGGGGATTAGGGTTCGA" description="Search Results" featureGroup="B3c (rerverse complement_backward external primer)" score="0.0"/><ns3:features begin="332" end="350" type="GTGTAGTGGACTGCCATGG" description="Search Results" featureGroup="B2c(reverse complement_BIF backward internal primer)" score="0.0"/><ns3:features begin="249" end="268" type="TGACTCAATTCATTCCGTGC" description="Search Results" featureGroup="18S_crRNA" score="0.0"/></ns3:JSeq><ns3:JSeq colour="-1" start="1" end="2116" id="sq197"><ns3:features begin="359" end="376" type="CGGGGGATTAGGGTTCGA" description="Search Results" featureGroup="B3c (rerverse complement_backward external primer)" score="0.0"/><ns3:features begin="328" end="346" type="GTGTAGTGGACTGCCATGG" description="Search Results" featureGroup="B2c(reverse complement_BIF backward internal primer)" score="0.0"/><ns3:features begin="245" end="264" type="TGACTCAATTCATTCCGTGC" description="Search Results" featureGroup="18S_crRNA" score="0.0"/></ns3:JSeq><ns3:JSeq colour="-1" start="1" end="2117" id="sq199"><ns3:features begin="187" end="204" type="ACGCCCAGCGAATGAATG" description="Search Results" featureGroup="F2 (FIP forward internal primer)" score="0.0"/><ns3:features begin="363" end="380" type="CGGGGGATTAGGGTTCGA" description="Search Results" featureGroup="B3c (rerverse complement_backward external primer)" score="0.0"/><ns3:features begin="332" end="350" type="GTGTAGTGGACTGCCATGG" description="Search Results" featureGroup="B2c(reverse complement_BIF backward internal primer)" score="0.0"/><ns3:features begin="249" end="268" type="TGACTCAATTCATTCCGTGC" description="Search Results" featureGroup="18S_crRNA" score="0.0"/></ns3:JSeq><ns3:JSeq colour="-1" start="1" end="2117" id="sq201"><ns3:features begin="359" end="376" type="CGGGGGATTAGGGTTCGA" description="Search Results" featureGroup="B3c (rerverse complement_backward external primer)" score="0.0"/><ns3:features begin="328" end="346" type="GTGTAGTGGACTGCCATGG" description="Search Results" featureGroup="B2c(reverse complement_BIF backward internal primer)" score="0.0"/><ns3:features begin="245" end="264" type="TGACTCAATTCATTCCGTGC" description="Search Results" featureGroup="18S_crRNA" score="0.0"/></ns3:JSeq><ns3:JSeq colour="-1" start="1" end="2119" id="sq203"><ns3:features begin="326" end="343" type="CGGGGGATTAGGGTTCGA" description="Search Results" featureGroup="B3c (rerverse complement_backward external primer)" score="0.0"/><ns3:features begin="295" end="313" type="GTGTAGTGGACTGCCATGG" description="Search Results" featureGroup="B2c(reverse complement_BIF backward internal primer)" score="0.0"/><ns3:features begin="212" end="231" type="TGACTCAATTCATTCCGTGC" description="Search Results" featureGroup="18S_crRNA" score="0.0"/></ns3:JSeq><ns3:JSeq colour="-1" start="1" end="2119" id="sq205"><ns3:features begin="187" end="204" type="ACGCCCAGCGAATGAATG" description="Search Results" featureGroup="F2 (FIP forward internal primer)" score="0.0"/><ns3:features begin="363" end="380" type="CGGGGGATTAGGGTTCGA" description="Search Results" featureGroup="B3c (rerverse complement_backward external primer)" score="0.0"/><ns3:features begin="332" end="350" type="GTGTAGTGGACTGCCATGG" description="Search Results" featureGroup="B2c(reverse complement_BIF backward internal primer)" score="0.0"/><ns3:features begin="249" end="268" type="TGACTCAATTCATTCCGTGC" description="Search Results" featureGroup="18S_crRNA" score="0.0"/></ns3:JSeq><ns3:JSeq colour="-1" start="1" end="2122" id="sq207"><ns3:features begin="187" end="204" type="ACGCCCAGCGAATGAATG" description="Search Results" featureGroup="F2 (FIP forward internal primer)" score="0.0"/><ns3:features begin="363" end="380" type="CGGGGGATTAGGGTTCGA" description="Search Results" featureGroup="B3c (rerverse complement_backward external primer)" score="0.0"/><ns3:features begin="332" end="350" type="GTGTAGTGGACTGCCATGG" description="Search Results" featureGroup="B2c(reverse complement_BIF backward internal primer)" score="0.0"/><ns3:features begin="249" end="268" type="TGACTCAATTCATTCCGTGC" description="Search Results" featureGroup="18S_crRNA" score="0.0"/></ns3:JSeq><ns3:JSeq colour="-1" start="1" end="2125" id="sq209"><ns3:features begin="381" end="398" type="CGGGGGATTAGGGTTCGA" description="Search Results" featureGroup="B3c (rerverse complement_backward external primer)" score="0.0"/><ns3:features begin="350" end="368" type="GTGTAGTGGACTGCCATGG" description="Search Results" featureGroup="B2c(reverse complement_BIF backward internal primer)" score="0.0"/><ns3:features begin="271" end="290" type="TGACTCAATTCATTCCGTGC" description="Search Results" featureGroup="18S_crRNA" score="0.0"/></ns3:JSeq><ns3:JSeq colour="-1" start="1" end="2129" id="sq211"/><ns3:JSeq colour="-1" start="1" end="2133" id="sq213"><ns3:features begin="363" end="380" type="CGGGGGATTAGGGTTCGA" description="Search Results" featureGroup="B3c (rerverse complement_backward external primer)" score="0.0"/><ns3:features begin="332" end="350" type="GTGTAGTGGACTGCCATGG" description="Search Results" featureGroup="B2c(reverse complement_BIF backward internal primer)" score="0.0"/><ns3:features begin="249" end="268" type="TGACTCAATTCATTCCGTGC" description="Search Results" featureGroup="18S_crRNA" score="0.0"/></ns3:JSeq><ns3:JSeq colour="-1" start="1" end="2137" id="sq215"><ns3:features begin="380" end="397" type="CGGGGGATTAGGGTTCGA" description="Search Results" featureGroup="B3c (rerverse complement_backward external primer)" score="0.0"/><ns3:features begin="349" end="367" type="GTGTAGTGGACTGCCATGG" description="Search Results" featureGroup="B2c(reverse complement_BIF backward internal primer)" score="0.0"/></ns3:JSeq><ns3:JSeq colour="-1" start="1" end="2137" id="sq217"><ns3:features begin="380" end="397" type="CGGGGGATTAGGGTTCGA" description="Search Results" featureGroup="B3c (rerverse complement_backward external primer)" score="0.0"/><ns3:features begin="349" end="367" type="GTGTAGTGGACTGCCATGG" description="Search Results" featureGroup="B2c(reverse complement_BIF backward internal primer)" score="0.0"/></ns3:JSeq><ns3:JSeq colour="-1" start="1" end="2137" id="sq219"><ns3:features begin="380" end="397" type="CGGGGGATTAGGGTTCGA" description="Search Results" featureGroup="B3c (rerverse complement_backward external primer)" score="0.0"/><ns3:features begin="349" end="367" type="GTGTAGTGGACTGCCATGG" description="Search Results" featureGroup="B2c(reverse complement_BIF backward internal primer)" score="0.0"/></ns3:JSeq><ns3:JSeq colour="-1" start="1" end="2137" id="sq221"><ns3:features begin="380" end="397" type="CGGGGGATTAGGGTTCGA" description="Search Results" featureGroup="B3c (rerverse complement_backward external primer)" score="0.0"/><ns3:features begin="349" end="367" type="GTGTAGTGGACTGCCATGG" description="Search Results" featureGroup="B2c(reverse complement_BIF backward internal primer)" score="0.0"/></ns3:JSeq><ns3:JSeq colour="-1" start="1" end="2138" id="sq223"><ns3:features begin="409" end="426" type="CGGGGGATTAGGGTTCGA" description="Search Results" featureGroup="B3c (rerverse complement_backward external primer)" score="0.0"/><ns3:features begin="378" end="396" type="GTGTAGTGGACTGCCATGG" description="Search Results" featureGroup="B2c(reverse complement_BIF backward internal primer)" score="0.0"/><ns3:features begin="295" end="314" type="TGACTCAATTCATTCCGTGC" description="Search Results" featureGroup="18S_crRNA" score="0.0"/></ns3:JSeq><ns3:JSeq colour="-1" start="1" end="2139" id="sq225"><ns3:features begin="381" end="398" type="CGGGGGATTAGGGTTCGA" description="Search Results" featureGroup="B3c (rerverse complement_backward external primer)" score="0.0"/><ns3:features begin="350" end="368" type="GTGTAGTGGACTGCCATGG" description="Search Results" featureGroup="B2c(reverse complement_BIF backward internal primer)" score="0.0"/></ns3:JSeq><ns3:JSeq colour="-1" start="1" end="2139" id="sq227"><ns3:features begin="381" end="398" type="CGGGGGATTAGGGTTCGA" description="Search Results" featureGroup="B3c (rerverse complement_backward external primer)" score="0.0"/><ns3:features begin="350" end="368" type="GTGTAGTGGACTGCCATGG" description="Search Results" featureGroup="B2c(reverse complement_BIF backward internal primer)" score="0.0"/></ns3:JSeq><ns3:JSeq colour="-1" start="1" end="2139" id="sq229"><ns3:features begin="381" end="398" type="CGGGGGATTAGGGTTCGA" description="Search Results" featureGroup="B3c (rerverse complement_backward external primer)" score="0.0"/><ns3:features begin="350" end="368" type="GTGTAGTGGACTGCCATGG" description="Search Results" featureGroup="B2c(reverse complement_BIF backward internal primer)" score="0.0"/></ns3:JSeq><ns3:JSeq colour="-1" start="1" end="2140" id="sq231"><ns3:features begin="404" end="421" type="CGGGGGATTAGGGTTCGA" description="Search Results" featureGroup="B3c (rerverse complement_backward external primer)" score="0.0"/><ns3:features begin="373" end="391" type="GTGTAGTGGACTGCCATGG" description="Search Results" featureGroup="B2c(reverse complement_BIF backward internal primer)" score="0.0"/><ns3:features begin="294" end="313" type="TGACTCAATTCATTCCGTGC" description="Search Results" featureGroup="18S_crRNA" score="0.0"/></ns3:JSeq><ns3:JSeq colour="-1" start="1" end="2142" id="sq233"><ns3:features begin="385" end="402" type="CGGGGGATTAGGGTTCGA" description="Search Results" featureGroup="B3c (rerverse complement_backward external primer)" score="0.0"/><ns3:features begin="354" end="372" type="GTGTAGTGGACTGCCATGG" description="Search Results" featureGroup="B2c(reverse complement_BIF backward internal primer)" score="0.0"/><ns3:features begin="271" end="290" type="TGACTCAATTCATTCCGTGC" description="Search Results" featureGroup="18S_crRNA" score="0.0"/></ns3:JSeq><ns3:JSeq colour="-1" start="1" end="2142" id="sq235"><ns3:features begin="336" end="353" type="CGGGGGATTAGGGTTCGA" description="Search Results" featureGroup="B3c (rerverse complement_backward external primer)" score="0.0"/><ns3:features begin="305" end="323" type="GTGTAGTGGACTGCCATGG" description="Search Results" featureGroup="B2c(reverse complement_BIF backward internal primer)" score="0.0"/><ns3:features begin="226" end="245" type="TGACTCAATTCATTCCGTGC" description="Search Results" featureGroup="18S_crRNA" score="0.0"/></ns3:JSeq><ns3:JSeq colour="-1" start="1" end="2143" id="sq237"><ns3:features begin="382" end="399" type="CGGGGGATTAGGGTTCGA" description="Search Results" featureGroup="B3c (rerverse complement_backward external primer)" score="0.0"/><ns3:features begin="351" end="369" type="GTGTAGTGGACTGCCATGG" description="Search Results" featureGroup="B2c(reverse complement_BIF backward internal primer)" score="0.0"/><ns3:features begin="272" end="291" type="TGACTCAATTCATTCCGTGC" description="Search Results" featureGroup="18S_crRNA" score="0.0"/></ns3:JSeq><ns3:JSeq colour="-1" start="1" end="2144" id="sq239"><ns3:features begin="382" end="399" type="CGGGGGATTAGGGTTCGA" description="Search Results" featureGroup="B3c (rerverse complement_backward external primer)" score="0.0"/><ns3:features begin="351" end="369" type="GTGTAGTGGACTGCCATGG" description="Search Results" featureGroup="B2c(reverse complement_BIF backward internal primer)" score="0.0"/><ns3:features begin="272" end="291" type="TGACTCAATTCATTCCGTGC" description="Search Results" featureGroup="18S_crRNA" score="0.0"/></ns3:JSeq><ns3:JSeq colour="-1" start="1" end="2145" id="sq241"><ns3:features begin="380" end="397" type="CGGGGGATTAGGGTTCGA" description="Search Results" featureGroup="B3c (rerverse complement_backward external primer)" score="0.0"/><ns3:features begin="349" end="367" type="GTGTAGTGGACTGCCATGG" description="Search Results" featureGroup="B2c(reverse complement_BIF backward internal primer)" score="0.0"/></ns3:JSeq><ns3:JSeq colour="-1" start="1" end="2145" id="sq243"><ns3:features begin="380" end="397" type="CGGGGGATTAGGGTTCGA" description="Search Results" featureGroup="B3c (rerverse complement_backward external primer)" score="0.0"/><ns3:features begin="349" end="367" type="GTGTAGTGGACTGCCATGG" description="Search Results" featureGroup="B2c(reverse complement_BIF backward internal primer)" score="0.0"/></ns3:JSeq><ns3:JSeq colour="-1" start="1" end="2146" id="sq245"><ns3:features begin="363" end="380" type="CGGGGGATTAGGGTTCGA" description="Search Results" featureGroup="B3c (rerverse complement_backward external primer)" score="0.0"/><ns3:features begin="332" end="350" type="GTGTAGTGGACTGCCATGG" description="Search Results" featureGroup="B2c(reverse complement_BIF backward internal primer)" score="0.0"/><ns3:features begin="249" end="268" type="TGACTCAATTCATTCCGTGC" description="Search Results" featureGroup="18S_crRNA" score="0.0"/></ns3:JSeq><ns3:JSeq colour="-1" start="1" end="2147" id="sq247"><ns3:features begin="383" end="400" type="CGGGGGATTAGGGTTCGA" description="Search Results" featureGroup="B3c (rerverse complement_backward external primer)" score="0.0"/><ns3:features begin="352" end="370" type="GTGTAGTGGACTGCCATGG" description="Search Results" featureGroup="B2c(reverse complement_BIF backward internal primer)" score="0.0"/></ns3:JSeq><ns3:JSeq colour="-1" start="1" end="2147" id="sq249"><ns3:features begin="383" end="400" type="CGGGGGATTAGGGTTCGA" description="Search Results" featureGroup="B3c (rerverse complement_backward external primer)" score="0.0"/><ns3:features begin="352" end="370" type="GTGTAGTGGACTGCCATGG" description="Search Results" featureGroup="B2c(reverse complement_BIF backward internal primer)" score="0.0"/></ns3:JSeq><ns3:JSeq colour="-1" start="1" end="2149" id="sq251"/><ns3:JSeq colour="-1" start="1" end="2150" id="sq253"><ns3:features begin="369" end="387" type="GTGTAGTGGACTGCCATGG" description="Search Results" featureGroup="B2c(reverse complement_BIF backward internal primer)" score="0.0"/><ns3:features begin="291" end="310" type="TGACTCAATTCATTCCGTGC" description="Search Results" featureGroup="18S_crRNA" score="0.0"/></ns3:JSeq><ns3:JSeq colour="-1" start="1" end="2150" id="sq255"><ns3:features begin="382" end="399" type="CGGGGGATTAGGGTTCGA" description="Search Results" featureGroup="B3c (rerverse complement_backward external primer)" score="0.0"/><ns3:features begin="351" end="369" type="GTGTAGTGGACTGCCATGG" description="Search Results" featureGroup="B2c(reverse complement_BIF backward internal primer)" score="0.0"/><ns3:features begin="272" end="291" type="TGACTCAATTCATTCCGTGC" description="Search Results" featureGroup="18S_crRNA" score="0.0"/></ns3:JSeq><ns3:JSeq colour="-1" start="1" end="2154" id="sq257"><ns3:features begin="177" end="195" type="ACTGCCCTATCAGCTGGTG" description="Search Results" featureGroup="LB(backward loop primer)" score="0.0"/><ns3:features begin="233" end="250" type="CGGGGGATTAGGGTTCGA" description="Search Results" featureGroup="B3c (rerverse complement_backward external primer)" score="0.0"/><ns3:features begin="202" end="220" type="GTGTAGTGGACTGCCATGG" description="Search Results" featureGroup="B2c(reverse complement_BIF backward internal primer)" score="0.0"/></ns3:JSeq><ns3:JSeq colour="-1" start="1" end="2155" id="sq259"><ns3:features begin="386" end="403" type="CGGGGGATTAGGGTTCGA" description="Search Results" featureGroup="B3c (rerverse complement_backward external primer)" score="0.0"/><ns3:features begin="355" end="373" type="GTGTAGTGGACTGCCATGG" description="Search Results" featureGroup="B2c(reverse complement_BIF backward internal primer)" score="0.0"/><ns3:features begin="272" end="291" type="TGACTCAATTCATTCCGTGC" description="Search Results" featureGroup="18S_crRNA" score="0.0"/></ns3:JSeq><ns3:JSeq colour="-1" start="1" end="2155" id="sq261"><ns3:features begin="388" end="405" type="CGGGGGATTAGGGTTCGA" description="Search Results" featureGroup="B3c (rerverse complement_backward external primer)" score="0.0"/><ns3:features begin="357" end="375" type="GTGTAGTGGACTGCCATGG" description="Search Results" featureGroup="B2c(reverse complement_BIF backward internal primer)" score="0.0"/></ns3:JSeq><ns3:JSeq colour="-1" start="1" end="2155" id="sq263"><ns3:features begin="389" end="406" type="CGGGGGATTAGGGTTCGA" description="Search Results" featureGroup="B3c (rerverse complement_backward external primer)" score="0.0"/><ns3:features begin="358" end="376" type="GTGTAGTGGACTGCCATGG" description="Search Results" featureGroup="B2c(reverse complement_BIF backward internal primer)" score="0.0"/></ns3:JSeq><ns3:JSeq colour="-1" start="1" end="2156" id="sq265"><ns3:features begin="385" end="402" type="CGGGGGATTAGGGTTCGA" description="Search Results" featureGroup="B3c (rerverse complement_backward external primer)" score="0.0"/><ns3:features begin="354" end="372" type="GTGTAGTGGACTGCCATGG" description="Search Results" featureGroup="B2c(reverse complement_BIF backward internal primer)" score="0.0"/><ns3:features begin="273" end="292" type="TGACTCAATTCATTCCGTGC" description="Search Results" featureGroup="18S_crRNA" score="0.0"/></ns3:JSeq><ns3:JSeq colour="-1" start="1" end="2156" id="sq267"><ns3:features begin="385" end="402" type="CGGGGGATTAGGGTTCGA" description="Search Results" featureGroup="B3c (rerverse complement_backward external primer)" score="0.0"/><ns3:features begin="354" end="372" type="GTGTAGTGGACTGCCATGG" description="Search Results" featureGroup="B2c(reverse complement_BIF backward internal primer)" score="0.0"/><ns3:features begin="273" end="292" type="TGACTCAATTCATTCCGTGC" description="Search Results" featureGroup="18S_crRNA" score="0.0"/></ns3:JSeq><ns3:JSeq colour="-1" start="1" end="2157" id="sq269"><ns3:features begin="385" end="402" type="CGGGGGATTAGGGTTCGA" description="Search Results" featureGroup="B3c (rerverse complement_backward external primer)" score="0.0"/><ns3:features begin="354" end="372" type="GTGTAGTGGACTGCCATGG" description="Search Results" featureGroup="B2c(reverse complement_BIF backward internal primer)" score="0.0"/><ns3:features begin="273" end="292" type="TGACTCAATTCATTCCGTGC" description="Search Results" featureGroup="18S_crRNA" score="0.0"/></ns3:JSeq><ns3:JSeq colour="-1" start="1" end="2157" id="sq271"><ns3:features begin="385" end="402" type="CGGGGGATTAGGGTTCGA" description="Search Results" featureGroup="B3c (rerverse complement_backward external primer)" score="0.0"/><ns3:features begin="354" end="372" type="GTGTAGTGGACTGCCATGG" description="Search Results" featureGroup="B2c(reverse complement_BIF backward internal primer)" score="0.0"/><ns3:features begin="273" end="292" type="TGACTCAATTCATTCCGTGC" description="Search Results" featureGroup="18S_crRNA" score="0.0"/></ns3:JSeq><ns3:JSeq colour="-1" start="1" end="2157" id="sq273"><ns3:features begin="386" end="403" type="CGGGGGATTAGGGTTCGA" description="Search Results" featureGroup="B3c (rerverse complement_backward external primer)" score="0.0"/><ns3:features begin="355" end="373" type="GTGTAGTGGACTGCCATGG" description="Search Results" featureGroup="B2c(reverse complement_BIF backward internal primer)" score="0.0"/><ns3:features begin="272" end="291" type="TGACTCAATTCATTCCGTGC" description="Search Results" featureGroup="18S_crRNA" score="0.0"/></ns3:JSeq><ns3:JSeq colour="-1" start="1" end="2157" id="sq275"><ns3:features begin="386" end="403" type="CGGGGGATTAGGGTTCGA" description="Search Results" featureGroup="B3c (rerverse complement_backward external primer)" score="0.0"/><ns3:features begin="355" end="373" type="GTGTAGTGGACTGCCATGG" description="Search Results" featureGroup="B2c(reverse complement_BIF backward internal primer)" score="0.0"/><ns3:features begin="272" end="291" type="TGACTCAATTCATTCCGTGC" description="Search Results" featureGroup="18S_crRNA" score="0.0"/></ns3:JSeq><ns3:JSeq colour="-1" start="1" end="2157" id="sq277"><ns3:features begin="385" end="402" type="CGGGGGATTAGGGTTCGA" description="Search Results" featureGroup="B3c (rerverse complement_backward external primer)" score="0.0"/><ns3:features begin="354" end="372" type="GTGTAGTGGACTGCCATGG" description="Search Results" featureGroup="B2c(reverse complement_BIF backward internal primer)" score="0.0"/><ns3:features begin="273" end="292" type="TGACTCAATTCATTCCGTGC" description="Search Results" featureGroup="18S_crRNA" score="0.0"/></ns3:JSeq><ns3:JSeq colour="-1" start="1" end="2157" id="sq279"><ns3:features begin="386" end="403" type="CGGGGGATTAGGGTTCGA" description="Search Results" featureGroup="B3c (rerverse complement_backward external primer)" score="0.0"/><ns3:features begin="355" end="373" type="GTGTAGTGGACTGCCATGG" description="Search Results" featureGroup="B2c(reverse complement_BIF backward internal primer)" score="0.0"/><ns3:features begin="272" end="291" type="TGACTCAATTCATTCCGTGC" description="Search Results" featureGroup="18S_crRNA" score="0.0"/></ns3:JSeq><ns3:JSeq colour="-1" start="1" end="2157" id="sq281"><ns3:features begin="385" end="402" type="CGGGGGATTAGGGTTCGA" description="Search Results" featureGroup="B3c (rerverse complement_backward external primer)" score="0.0"/><ns3:features begin="354" end="372" type="GTGTAGTGGACTGCCATGG" description="Search Results" featureGroup="B2c(reverse complement_BIF backward internal primer)" score="0.0"/><ns3:features begin="273" end="292" type="TGACTCAATTCATTCCGTGC" description="Search Results" featureGroup="18S_crRNA" score="0.0"/></ns3:JSeq><ns3:JSeq colour="-1" start="1" end="2157" id="sq283"><ns3:features begin="385" end="402" type="CGGGGGATTAGGGTTCGA" description="Search Results" featureGroup="B3c (rerverse complement_backward external primer)" score="0.0"/><ns3:features begin="354" end="372" type="GTGTAGTGGACTGCCATGG" description="Search Results" featureGroup="B2c(reverse complement_BIF backward internal primer)" score="0.0"/><ns3:features begin="273" end="292" type="TGACTCAATTCATTCCGTGC" description="Search Results" featureGroup="18S_crRNA" score="0.0"/></ns3:JSeq><ns3:JSeq colour="-1" start="1" end="2157" id="sq285"><ns3:features begin="385" end="402" type="CGGGGGATTAGGGTTCGA" description="Search Results" featureGroup="B3c (rerverse complement_backward external primer)" score="0.0"/><ns3:features begin="354" end="372" type="GTGTAGTGGACTGCCATGG" description="Search Results" featureGroup="B2c(reverse complement_BIF backward internal primer)" score="0.0"/><ns3:features begin="273" end="292" type="TGACTCAATTCATTCCGTGC" description="Search Results" featureGroup="18S_crRNA" score="0.0"/></ns3:JSeq><ns3:JSeq colour="-1" start="1" end="2157" id="sq287"><ns3:features begin="385" end="402" type="CGGGGGATTAGGGTTCGA" description="Search Results" featureGroup="B3c (rerverse complement_backward external primer)" score="0.0"/><ns3:features begin="354" end="372" type="GTGTAGTGGACTGCCATGG" description="Search Results" featureGroup="B2c(reverse complement_BIF backward internal primer)" score="0.0"/><ns3:features begin="273" end="292" type="TGACTCAATTCATTCCGTGC" description="Search Results" featureGroup="18S_crRNA" score="0.0"/></ns3:JSeq><ns3:JSeq colour="-1" start="1" end="2157" id="sq289"><ns3:features begin="386" end="403" type="CGGGGGATTAGGGTTCGA" description="Search Results" featureGroup="B3c (rerverse complement_backward external primer)" score="0.0"/><ns3:features begin="355" end="373" type="GTGTAGTGGACTGCCATGG" description="Search Results" featureGroup="B2c(reverse complement_BIF backward internal primer)" score="0.0"/><ns3:features begin="272" end="291" type="TGACTCAATTCATTCCGTGC" description="Search Results" featureGroup="18S_crRNA" score="0.0"/></ns3:JSeq><ns3:JSeq colour="-1" start="1" end="2157" id="sq291"><ns3:features begin="386" end="403" type="CGGGGGATTAGGGTTCGA" description="Search Results" featureGroup="B3c (rerverse complement_backward external primer)" score="0.0"/><ns3:features begin="355" end="373" type="GTGTAGTGGACTGCCATGG" description="Search Results" featureGroup="B2c(reverse complement_BIF backward internal primer)" score="0.0"/><ns3:features begin="272" end="291" type="TGACTCAATTCATTCCGTGC" description="Search Results" featureGroup="18S_crRNA" score="0.0"/></ns3:JSeq><ns3:JSeq colour="-1" start="1" end="2158" id="sq293"><ns3:features begin="386" end="403" type="CGGGGGATTAGGGTTCGA" description="Search Results" featureGroup="B3c (rerverse complement_backward external primer)" score="0.0"/><ns3:features begin="355" end="373" type="GTGTAGTGGACTGCCATGG" description="Search Results" featureGroup="B2c(reverse complement_BIF backward internal primer)" score="0.0"/><ns3:features begin="272" end="291" type="TGACTCAATTCATTCCGTGC" description="Search Results" featureGroup="18S_crRNA" score="0.0"/></ns3:JSeq><ns3:JSeq colour="-1" start="1" end="2158" id="sq295"><ns3:features begin="386" end="403" type="CGGGGGATTAGGGTTCGA" description="Search Results" featureGroup="B3c (rerverse complement_backward external primer)" score="0.0"/><ns3:features begin="355" end="373" type="GTGTAGTGGACTGCCATGG" description="Search Results" featureGroup="B2c(reverse complement_BIF backward internal primer)" score="0.0"/><ns3:features begin="272" end="291" type="TGACTCAATTCATTCCGTGC" description="Search Results" featureGroup="18S_crRNA" score="0.0"/></ns3:JSeq><ns3:JSeq colour="-1" start="1" end="2158" id="sq297"><ns3:features begin="377" end="394" type="CGGGGGATTAGGGTTCGA" description="Search Results" featureGroup="B3c (rerverse complement_backward external primer)" score="0.0"/><ns3:features begin="346" end="364" type="GTGTAGTGGACTGCCATGG" description="Search Results" featureGroup="B2c(reverse complement_BIF backward internal primer)" score="0.0"/></ns3:JSeq><ns3:JSeq colour="-1" start="1" end="2159" id="sq299"/><ns3:JSeq colour="-1" start="1" end="2159" id="sq301"><ns3:features begin="355" end="372" type="CGGGGGATTAGGGTTCGA" description="Search Results" featureGroup="B3c (rerverse complement_backward external primer)" score="0.0"/><ns3:features begin="324" end="342" type="GTGTAGTGGACTGCCATGG" description="Search Results" featureGroup="B2c(reverse complement_BIF backward internal primer)" score="0.0"/></ns3:JSeq><ns3:JSeq colour="-1" start="1" end="2159" id="sq303"><ns3:features begin="409" end="426" type="CGGGGGATTAGGGTTCGA" description="Search Results" featureGroup="B3c (rerverse complement_backward external primer)" score="0.0"/><ns3:features begin="378" end="396" type="GTGTAGTGGACTGCCATGG" description="Search Results" featureGroup="B2c(reverse complement_BIF backward internal primer)" score="0.0"/><ns3:features begin="295" end="314" type="TGACTCAATTCATTCCGTGC" description="Search Results" featureGroup="18S_crRNA" score="0.0"/></ns3:JSeq><ns3:JSeq colour="-1" start="1" end="2160" id="sq305"><ns3:features begin="385" end="402" type="CGGGGGATTAGGGTTCGA" description="Search Results" featureGroup="B3c (rerverse complement_backward external primer)" score="0.0"/><ns3:features begin="354" end="372" type="GTGTAGTGGACTGCCATGG" description="Search Results" featureGroup="B2c(reverse complement_BIF backward internal primer)" score="0.0"/><ns3:features begin="273" end="292" type="TGACTCAATTCATTCCGTGC" description="Search Results" featureGroup="18S_crRNA" score="0.0"/></ns3:JSeq><ns3:JSeq colour="-1" start="1" end="2160" id="sq307"><ns3:features begin="387" end="404" type="CGGGGGATTAGGGTTCGA" description="Search Results" featureGroup="B3c (rerverse complement_backward external primer)" score="0.0"/><ns3:features begin="356" end="374" type="GTGTAGTGGACTGCCATGG" description="Search Results" featureGroup="B2c(reverse complement_BIF backward internal primer)" score="0.0"/><ns3:features begin="273" end="292" type="TGACTCAATTCATTCCGTGC" description="Search Results" featureGroup="18S_crRNA" score="0.0"/></ns3:JSeq><ns3:JSeq colour="-1" start="1" end="2160" id="sq309"><ns3:features begin="384" end="401" type="CGGGGGATTAGGGTTCGA" description="Search Results" featureGroup="B3c (rerverse complement_backward external primer)" score="0.0"/><ns3:features begin="353" end="371" type="GTGTAGTGGACTGCCATGG" description="Search Results" featureGroup="B2c(reverse complement_BIF backward internal primer)" score="0.0"/><ns3:features begin="274" end="293" type="TGACTCAATTCATTCCGTGC" description="Search Results" featureGroup="18S_crRNA" score="0.0"/></ns3:JSeq><ns3:JSeq colour="-1" start="1" end="2160" id="sq311"/><ns3:JSeq colour="-1" start="1" end="2162" id="sq313"><ns3:features begin="385" end="402" type="CGGGGGATTAGGGTTCGA" description="Search Results" featureGroup="B3c (rerverse complement_backward external primer)" score="0.0"/><ns3:features begin="354" end="372" type="GTGTAGTGGACTGCCATGG" description="Search Results" featureGroup="B2c(reverse complement_BIF backward internal primer)" score="0.0"/><ns3:features begin="273" end="292" type="TGACTCAATTCATTCCGTGC" description="Search Results" featureGroup="18S_crRNA" score="0.0"/></ns3:JSeq><ns3:JSeq colour="-1" start="1" end="2162" id="sq315"><ns3:features begin="385" end="402" type="CGGGGGATTAGGGTTCGA" description="Search Results" featureGroup="B3c (rerverse complement_backward external primer)" score="0.0"/><ns3:features begin="354" end="372" type="GTGTAGTGGACTGCCATGG" description="Search Results" featureGroup="B2c(reverse complement_BIF backward internal primer)" score="0.0"/><ns3:features begin="273" end="292" type="TGACTCAATTCATTCCGTGC" description="Search Results" featureGroup="18S_crRNA" score="0.0"/></ns3:JSeq><ns3:JSeq colour="-1" start="1" end="2162" id="sq317"><ns3:features begin="385" end="402" type="CGGGGGATTAGGGTTCGA" description="Search Results" featureGroup="B3c (rerverse complement_backward external primer)" score="0.0"/><ns3:features begin="354" end="372" type="GTGTAGTGGACTGCCATGG" description="Search Results" featureGroup="B2c(reverse complement_BIF backward internal primer)" score="0.0"/><ns3:features begin="273" end="292" type="TGACTCAATTCATTCCGTGC" description="Search Results" featureGroup="18S_crRNA" score="0.0"/></ns3:JSeq><ns3:JSeq colour="-1" start="1" end="2162" id="sq319"><ns3:features begin="385" end="402" type="CGGGGGATTAGGGTTCGA" description="Search Results" featureGroup="B3c (rerverse complement_backward external primer)" score="0.0"/><ns3:features begin="354" end="372" type="GTGTAGTGGACTGCCATGG" description="Search Results" featureGroup="B2c(reverse complement_BIF backward internal primer)" score="0.0"/><ns3:features begin="273" end="292" type="TGACTCAATTCATTCCGTGC" description="Search Results" featureGroup="18S_crRNA" score="0.0"/></ns3:JSeq><ns3:JSeq colour="-1" start="1" end="2162" id="sq321"><ns3:features begin="385" end="402" type="CGGGGGATTAGGGTTCGA" description="Search Results" featureGroup="B3c (rerverse complement_backward external primer)" score="0.0"/><ns3:features begin="354" end="372" type="GTGTAGTGGACTGCCATGG" description="Search Results" featureGroup="B2c(reverse complement_BIF backward internal primer)" score="0.0"/><ns3:features begin="273" end="292" type="TGACTCAATTCATTCCGTGC" description="Search Results" featureGroup="18S_crRNA" score="0.0"/></ns3:JSeq><ns3:JSeq colour="-1" start="1" end="2162" id="sq323"><ns3:features begin="415" end="432" type="CGGGGGATTAGGGTTCGA" description="Search Results" featureGroup="B3c (rerverse complement_backward external primer)" score="0.0"/></ns3:JSeq><ns3:JSeq colour="-1" start="1" end="2163" id="sq325"><ns3:features begin="385" end="402" type="CGGGGGATTAGGGTTCGA" description="Search Results" featureGroup="B3c (rerverse complement_backward external primer)" score="0.0"/><ns3:features begin="354" end="372" type="GTGTAGTGGACTGCCATGG" description="Search Results" featureGroup="B2c(reverse complement_BIF backward internal primer)" score="0.0"/><ns3:features begin="273" end="292" type="TGACTCAATTCATTCCGTGC" description="Search Results" featureGroup="18S_crRNA" score="0.0"/></ns3:JSeq><ns3:JSeq colour="-1" start="1" end="2163" id="sq327"><ns3:features begin="385" end="402" type="CGGGGGATTAGGGTTCGA" description="Search Results" featureGroup="B3c (rerverse complement_backward external primer)" score="0.0"/><ns3:features begin="354" end="372" type="GTGTAGTGGACTGCCATGG" description="Search Results" featureGroup="B2c(reverse complement_BIF backward internal primer)" score="0.0"/><ns3:features begin="273" end="292" type="TGACTCAATTCATTCCGTGC" description="Search Results" featureGroup="18S_crRNA" score="0.0"/></ns3:JSeq><ns3:JSeq colour="-1" start="1" end="2164" id="sq329"><ns3:features begin="388" end="405" type="CGGGGGATTAGGGTTCGA" description="Search Results" featureGroup="B3c (rerverse complement_backward external primer)" score="0.0"/><ns3:features begin="357" end="375" type="GTGTAGTGGACTGCCATGG" description="Search Results" featureGroup="B2c(reverse complement_BIF backward internal primer)" score="0.0"/><ns3:features begin="273" end="292" type="TGACTCAATTCATTCCGTGC" des
```
