## Supplemental File 2 for "LAMP-coupled CRISPR-Cas12a assays for upgrading molecular detection of *Leishmania* infections": 18S_Gtryp_272_CO.fasta.xml (part 4 of 4)

```
cription="Search Results" featureGroup="18S_crRNA" score="0.0"/></ns3:JSeq><ns3:JSeq colour="-1" start="1" end="2165" id="sq331"><ns3:features begin="385" end="402" type="CGGGGGATTAGGGTTCGA" description="Search Results" featureGroup="B3c (rerverse complement_backward external primer)" score="0.0"/><ns3:features begin="354" end="372" type="GTGTAGTGGACTGCCATGG" description="Search Results" featureGroup="B2c(reverse complement_BIF backward internal primer)" score="0.0"/><ns3:features begin="273" end="292" type="TGACTCAATTCATTCCGTGC" description="Search Results" featureGroup="18S_crRNA" score="0.0"/></ns3:JSeq><ns3:JSeq colour="-1" start="1" end="2166" id="sq333"><ns3:features begin="385" end="402" type="CGGGGGATTAGGGTTCGA" description="Search Results" featureGroup="B3c (rerverse complement_backward external primer)" score="0.0"/><ns3:features begin="354" end="372" type="GTGTAGTGGACTGCCATGG" description="Search Results" featureGroup="B2c(reverse complement_BIF backward internal primer)" score="0.0"/><ns3:features begin="273" end="292" type="TGACTCAATTCATTCCGTGC" description="Search Results" featureGroup="18S_crRNA" score="0.0"/></ns3:JSeq><ns3:JSeq colour="-1" start="1" end="2166" id="sq335"><ns3:features begin="385" end="402" type="CGGGGGATTAGGGTTCGA" description="Search Results" featureGroup="B3c (rerverse complement_backward external primer)" score="0.0"/><ns3:features begin="354" end="372" type="GTGTAGTGGACTGCCATGG" description="Search Results" featureGroup="B2c(reverse complement_BIF backward internal primer)" score="0.0"/></ns3:JSeq><ns3:JSeq colour="-1" start="1" end="2166" id="sq337"><ns3:features begin="373" end="390" type="CGGGGGATTAGGGTTCGA" description="Search Results" featureGroup="B3c (rerverse complement_backward external primer)" score="0.0"/><ns3:features begin="342" end="360" type="GTGTAGTGGACTGCCATGG" description="Search Results" featureGroup="B2c(reverse complement_BIF backward internal primer)" score="0.0"/></ns3:JSeq><ns3:JSeq colour="-1" start="1" end="2168" id="sq339"/><ns3:JSeq colour="-1" start="1" end="2168" id="sq341"><ns3:features begin="388" end="405" type="CGGGGGATTAGGGTTCGA" description="Search Results" featureGroup="B3c (rerverse complement_backward external primer)" score="0.0"/><ns3:features begin="357" end="375" type="GTGTAGTGGACTGCCATGG" description="Search Results" featureGroup="B2c(reverse complement_BIF backward internal primer)" score="0.0"/></ns3:JSeq><ns3:JSeq colour="-1" start="1" end="2168" id="sq343"><ns3:features begin="388" end="405" type="CGGGGGATTAGGGTTCGA" description="Search Results" featureGroup="B3c (rerverse complement_backward external primer)" score="0.0"/><ns3:features begin="357" end="375" type="GTGTAGTGGACTGCCATGG" description="Search Results" featureGroup="B2c(reverse complement_BIF backward internal primer)" score="0.0"/></ns3:JSeq><ns3:JSeq colour="-1" start="1" end="2168" id="sq345"><ns3:features begin="388" end="405" type="CGGGGGATTAGGGTTCGA" description="Search Results" featureGroup="B3c (rerverse complement_backward external primer)" score="0.0"/><ns3:features begin="357" end="375" type="GTGTAGTGGACTGCCATGG" description="Search Results" featureGroup="B2c(reverse complement_BIF backward internal primer)" score="0.0"/></ns3:JSeq><ns3:JSeq colour="-1" start="1" end="2168" id="sq347"><ns3:features begin="388" end="405" type="CGGGGGATTAGGGTTCGA" description="Search Results" featureGroup="B3c (rerverse complement_backward external primer)" score="0.0"/><ns3:features begin="357" end="375" type="GTGTAGTGGACTGCCATGG" description="Search Results" featureGroup="B2c(reverse complement_BIF backward internal primer)" score="0.0"/></ns3:JSeq><ns3:JSeq colour="-1" start="1" end="2168" id="sq349"><ns3:features begin="388" end="405" type="CGGGGGATTAGGGTTCGA" description="Search Results" featureGroup="B3c (rerverse complement_backward external primer)" score="0.0"/><ns3:features begin="357" end="375" type="GTGTAGTGGACTGCCATGG" description="Search Results" featureGroup="B2c(reverse complement_BIF backward internal primer)" score="0.0"/></ns3:JSeq><ns3:JSeq colour="-1" start="1" end="2168" id="sq351"><ns3:features begin="388" end="405" type="CGGGGGATTAGGGTTCGA" description="Search Results" featureGroup="B3c (rerverse complement_backward external primer)" score="0.0"/><ns3:features begin="357" end="375" type="GTGTAGTGGACTGCCATGG" description="Search Results" featureGroup="B2c(reverse complement_BIF backward internal primer)" score="0.0"/></ns3:JSeq><ns3:JSeq colour="-1" start="1" end="2168" id="sq353"><ns3:features begin="388" end="405" type="CGGGGGATTAGGGTTCGA" description="Search Results" featureGroup="B3c (rerverse complement_backward external primer)" score="0.0"/><ns3:features begin="357" end="375" type="GTGTAGTGGACTGCCATGG" description="Search Results" featureGroup="B2c(reverse complement_BIF backward internal primer)" score="0.0"/></ns3:JSeq><ns3:JSeq colour="-1" start="1" end="2171" id="sq355"><ns3:features begin="346" end="363" type="CGGGGGATTAGGGTTCGA" description="Search Results" featureGroup="B3c (rerverse complement_backward external primer)" score="0.0"/><ns3:features begin="315" end="333" type="GTGTAGTGGACTGCCATGG" description="Search Results" featureGroup="B2c(reverse complement_BIF backward internal primer)" score="0.0"/><ns3:features begin="232" end="251" type="TGACTCAATTCATTCCGTGC" description="Search Results" featureGroup="18S_crRNA" score="0.0"/></ns3:JSeq><ns3:JSeq colour="-1" start="1" end="2171" id="sq357"><ns3:features begin="346" end="363" type="CGGGGGATTAGGGTTCGA" description="Search Results" featureGroup="B3c (rerverse complement_backward external primer)" score="0.0"/><ns3:features begin="315" end="333" type="GTGTAGTGGACTGCCATGG" description="Search Results" featureGroup="B2c(reverse complement_BIF backward internal primer)" score="0.0"/><ns3:features begin="232" end="251" type="TGACTCAATTCATTCCGTGC" description="Search Results" featureGroup="18S_crRNA" score="0.0"/></ns3:JSeq><ns3:JSeq colour="-1" start="1" end="2171" id="sq359"><ns3:features begin="346" end="363" type="CGGGGGATTAGGGTTCGA" description="Search Results" featureGroup="B3c (rerverse complement_backward external primer)" score="0.0"/><ns3:features begin="315" end="333" type="GTGTAGTGGACTGCCATGG" description="Search Results" featureGroup="B2c(reverse complement_BIF backward internal primer)" score="0.0"/><ns3:features begin="232" end="251" type="TGACTCAATTCATTCCGTGC" description="Search Results" featureGroup="18S_crRNA" score="0.0"/></ns3:JSeq><ns3:JSeq colour="-1" start="1" end="2172" id="sq361"><ns3:features begin="209" end="226" type="ACGCCCAGCGAATGAATG" description="Search Results" featureGroup="F2 (FIP forward internal primer)" score="0.0"/><ns3:features begin="385" end="402" type="CGGGGGATTAGGGTTCGA" description="Search Results" featureGroup="B3c (rerverse complement_backward external primer)" score="0.0"/><ns3:features begin="354" end="372" type="GTGTAGTGGACTGCCATGG" description="Search Results" featureGroup="B2c(reverse complement_BIF backward internal primer)" score="0.0"/><ns3:features begin="271" end="290" type="TGACTCAATTCATTCCGTGC" description="Search Results" featureGroup="18S_crRNA" score="0.0"/></ns3:JSeq><ns3:JSeq colour="-1" start="1" end="2172" id="sq363"><ns3:features begin="209" end="226" type="ACGCCCAGCGAATGAATG" description="Search Results" featureGroup="F2 (FIP forward internal primer)" score="0.0"/><ns3:features begin="385" end="402" type="CGGGGGATTAGGGTTCGA" description="Search Results" featureGroup="B3c (rerverse complement_backward external primer)" score="0.0"/><ns3:features begin="354" end="372" type="GTGTAGTGGACTGCCATGG" description="Search Results" featureGroup="B2c(reverse complement_BIF backward internal primer)" score="0.0"/><ns3:features begin="271" end="290" type="TGACTCAATTCATTCCGTGC" description="Search Results" featureGroup="18S_crRNA" score="0.0"/></ns3:JSeq><ns3:JSeq colour="-1" start="1" end="2173" id="sq365"><ns3:features begin="209" end="226" type="ACGCCCAGCGAATGAATG" description="Search Results" featureGroup="F2 (FIP forward internal primer)" score="0.0"/><ns3:features begin="385" end="402" type="CGGGGGATTAGGGTTCGA" description="Search Results" featureGroup="B3c (rerverse complement_backward external primer)" score="0.0"/><ns3:features begin="354" end="372" type="GTGTAGTGGACTGCCATGG" description="Search Results" featureGroup="B2c(reverse complement_BIF backward internal primer)" score="0.0"/><ns3:features begin="271" end="290" type="TGACTCAATTCATTCCGTGC" description="Search Results" featureGroup="18S_crRNA" score="0.0"/></ns3:JSeq><ns3:JSeq colour="-1" start="1" end="2173" id="sq367"><ns3:features begin="209" end="226" type="ACGCCCAGCGAATGAATG" description="Search Results" featureGroup="F2 (FIP forward internal primer)" score="0.0"/><ns3:features begin="385" end="402" type="CGGGGGATTAGGGTTCGA" description="Search Results" featureGroup="B3c (rerverse complement_backward external primer)" score="0.0"/><ns3:features begin="354" end="372" type="GTGTAGTGGACTGCCATGG" description="Search Results" featureGroup="B2c(reverse complement_BIF backward internal primer)" score="0.0"/><ns3:features begin="271" end="290" type="TGACTCAATTCATTCCGTGC" description="Search Results" featureGroup="18S_crRNA" score="0.0"/></ns3:JSeq><ns3:JSeq colour="-1" start="1" end="2173" id="sq369"><ns3:features begin="209" end="226" type="ACGCCCAGCGAATGAATG" description="Search Results" featureGroup="F2 (FIP forward internal primer)" score="0.0"/><ns3:features begin="385" end="402" type="CGGGGGATTAGGGTTCGA" description="Search Results" featureGroup="B3c (rerverse complement_backward external primer)" score="0.0"/><ns3:features begin="354" end="372" type="GTGTAGTGGACTGCCATGG" description="Search Results" featureGroup="B2c(reverse complement_BIF backward internal primer)" score="0.0"/><ns3:features begin="271" end="290" type="TGACTCAATTCATTCCGTGC" description="Search Results" featureGroup="18S_crRNA" score="0.0"/></ns3:JSeq><ns3:JSeq colour="-1" start="1" end="2174" id="sq371"><ns3:features begin="211" end="228" type="ACGCCCAGCGAATGAATG" description="Search Results" featureGroup="F2 (FIP forward internal primer)" score="0.0"/><ns3:features begin="387" end="404" type="CGGGGGATTAGGGTTCGA" description="Search Results" featureGroup="B3c (rerverse complement_backward external primer)" score="0.0"/><ns3:features begin="356" end="374" type="GTGTAGTGGACTGCCATGG" description="Search Results" featureGroup="B2c(reverse complement_BIF backward internal primer)" score="0.0"/><ns3:features begin="273" end="292" type="TGACTCAATTCATTCCGTGC" description="Search Results" featureGroup="18S_crRNA" score="0.0"/></ns3:JSeq><ns3:JSeq colour="-1" start="1" end="2174" id="sq373"><ns3:features begin="211" end="228" type="ACGCCCAGCGAATGAATG" description="Search Results" featureGroup="F2 (FIP forward internal primer)" score="0.0"/><ns3:features begin="387" end="404" type="CGGGGGATTAGGGTTCGA" description="Search Results" featureGroup="B3c (rerverse complement_backward external primer)" score="0.0"/><ns3:features begin="356" end="374" type="GTGTAGTGGACTGCCATGG" description="Search Results" featureGroup="B2c(reverse complement_BIF backward internal primer)" score="0.0"/><ns3:features begin="273" end="292" type="TGACTCAATTCATTCCGTGC" description="Search Results" featureGroup="18S_crRNA" score="0.0"/></ns3:JSeq><ns3:JSeq colour="-1" start="1" end="2174" id="sq375"><ns3:features begin="209" end="226" type="ACGCCCAGCGAATGAATG" description="Search Results" featureGroup="F2 (FIP forward internal primer)" score="0.0"/><ns3:features begin="385" end="402" type="CGGGGGATTAGGGTTCGA" description="Search Results" featureGroup="B3c (rerverse complement_backward external primer)" score="0.0"/><ns3:features begin="354" end="372" type="GTGTAGTGGACTGCCATGG" description="Search Results" featureGroup="B2c(reverse complement_BIF backward internal primer)" score="0.0"/><ns3:features begin="271" end="290" type="TGACTCAATTCATTCCGTGC" description="Search Results" featureGroup="18S_crRNA" score="0.0"/></ns3:JSeq><ns3:JSeq colour="-1" start="1" end="2174" id="sq377"><ns3:features begin="211" end="228" type="ACGCCCAGCGAATGAATG" description="Search Results" featureGroup="F2 (FIP forward internal primer)" score="0.0"/><ns3:features begin="387" end="404" type="CGGGGGATTAGGGTTCGA" description="Search Results" featureGroup="B3c (rerverse complement_backward external primer)" score="0.0"/><ns3:features begin="356" end="374" type="GTGTAGTGGACTGCCATGG" description="Search Results" featureGroup="B2c(reverse complement_BIF backward internal primer)" score="0.0"/><ns3:features begin="273" end="292" type="TGACTCAATTCATTCCGTGC" description="Search Results" featureGroup="18S_crRNA" score="0.0"/></ns3:JSeq><ns3:JSeq colour="-1" start="1" end="2174" id="sq379"><ns3:features begin="211" end="228" type="ACGCCCAGCGAATGAATG" description="Search Results" featureGroup="F2 (FIP forward internal primer)" score="0.0"/><ns3:features begin="387" end="404" type="CGGGGGATTAGGGTTCGA" description="Search Results" featureGroup="B3c (rerverse complement_backward external primer)" score="0.0"/><ns3:features begin="356" end="374" type="GTGTAGTGGACTGCCATGG" description="Search Results" featureGroup="B2c(reverse complement_BIF backward internal primer)" score="0.0"/><ns3:features begin="273" end="292" type="TGACTCAATTCATTCCGTGC" description="Search Results" featureGroup="18S_crRNA" score="0.0"/></ns3:JSeq><ns3:JSeq colour="-1" start="1" end="2174" id="sq381"><ns3:features begin="211" end="228" type="ACGCCCAGCGAATGAATG" description="Search Results" featureGroup="F2 (FIP forward internal primer)" score="0.0"/><ns3:features begin="387" end="404" type="CGGGGGATTAGGGTTCGA" description="Search Results" featureGroup="B3c (rerverse complement_backward external primer)" score="0.0"/><ns3:features begin="356" end="374" type="GTGTAGTGGACTGCCATGG" description="Search Results" featureGroup="B2c(reverse complement_BIF backward internal primer)" score="0.0"/><ns3:features begin="273" end="292" type="TGACTCAATTCATTCCGTGC" description="Search Results" featureGroup="18S_crRNA" score="0.0"/></ns3:JSeq><ns3:JSeq colour="-1" start="1" end="2175" id="sq383"><ns3:features begin="211" end="228" type="ACGCCCAGCGAATGAATG" description="Search Results" featureGroup="F2 (FIP forward internal primer)" score="0.0"/><ns3:features begin="387" end="404" type="CGGGGGATTAGGGTTCGA" description="Search Results" featureGroup="B3c (rerverse complement_backward external primer)" score="0.0"/><ns3:features begin="356" end="374" type="GTGTAGTGGACTGCCATGG" description="Search Results" featureGroup="B2c(reverse complement_BIF backward internal primer)" score="0.0"/><ns3:features begin="273" end="292" type="TGACTCAATTCATTCCGTGC" description="Search Results" featureGroup="18S_crRNA" score="0.0"/></ns3:JSeq><ns3:JSeq colour="-1" start="1" end="2175" id="sq385"><ns3:features begin="211" end="228" type="ACGCCCAGCGAATGAATG" description="Search Results" featureGroup="F2 (FIP forward internal primer)" score="0.0"/><ns3:features begin="387" end="404" type="CGGGGGATTAGGGTTCGA" description="Search Results" featureGroup="B3c (rerverse complement_backward external primer)" score="0.0"/><ns3:features begin="356" end="374" type="GTGTAGTGGACTGCCATGG" description="Search Results" featureGroup="B2c(reverse complement_BIF backward internal primer)" score="0.0"/><ns3:features begin="273" end="292" type="TGACTCAATTCATTCCGTGC" description="Search Results" featureGroup="18S_crRNA" score="0.0"/></ns3:JSeq><ns3:JSeq colour="-1" start="1" end="2175" id="sq387"><ns3:features begin="211" end="228" type="ACGCCCAGCGAATGAATG" description="Search Results" featureGroup="F2 (FIP forward internal primer)" score="0.0"/><ns3:features begin="387" end="404" type="CGGGGGATTAGGGTTCGA" description="Search Results" featureGroup="B3c (rerverse complement_backward external primer)" score="0.0"/><ns3:features begin="356" end="374" type="GTGTAGTGGACTGCCATGG" description="Search Results" featureGroup="B2c(reverse complement_BIF backward internal primer)" score="0.0"/><ns3:features begin="273" end="292" type="TGACTCAATTCATTCCGTGC" description="Search Results" featureGroup="18S_crRNA" score="0.0"/></ns3:JSeq><ns3:JSeq colour="-1" start="1" end="2176" id="sq389"><ns3:features begin="367" end="385" type="GTGTAGTGGACTGCCATGG" description="Search Results" featureGroup="B2c(reverse complement_BIF backward internal primer)" score="0.0"/><ns3:features begin="289" end="308" type="TGACTCAATTCATTCCGTGC" description="Search Results" featureGroup="18S_crRNA" score="0.0"/></ns3:JSeq><ns3:JSeq colour="-1" start="1" end="2181" id="sq391"><ns3:features begin="385" end="402" type="CGGGGGATTAGGGTTCGA" description="Search Results" featureGroup="B3c (rerverse complement_backward external primer)" score="0.0"/><ns3:features begin="354" end="372" type="GTGTAGTGGACTGCCATGG" description="Search Results" featureGroup="B2c(reverse complement_BIF backward internal primer)" score="0.0"/><ns3:features begin="275" end="294" type="TGACTCAATTCATTCCGTGC" description="Search Results" featureGroup="18S_crRNA" score="0.0"/></ns3:JSeq><ns3:JSeq colour="-1" start="1" end="2185" id="sq393"><ns3:features begin="378" end="396" type="GTGTAGTGGACTGCCATGG" description="Search Results" featureGroup="B2c(reverse complement_BIF backward internal primer)" score="0.0"/><ns3:features begin="409" end="423" type="feature_1" description="" featureGroup="Jalview" score="0.0"/><ns3:features begin="425" end="426" type="feature_1" description="" featureGroup="Jalview" score="0.0"/></ns3:JSeq><ns3:JSeq colour="-1" start="1" end="2186" id="sq395"><ns3:features begin="402" end="419" type="CGGGGGATTAGGGTTCGA" description="Search Results" featureGroup="B3c (rerverse complement_backward external primer)" score="0.0"/><ns3:features begin="371" end="389" type="GTGTAGTGGACTGCCATGG" description="Search Results" featureGroup="B2c(reverse complement_BIF backward internal primer)" score="0.0"/><ns3:features begin="287" end="306" type="TGACTCAATTCATTCCGTGC" description="Search Results" featureGroup="18S_crRNA" score="0.0"/></ns3:JSeq><ns3:JSeq colour="-1" start="1" end="2186" id="sq397"><ns3:features begin="402" end="419" type="CGGGGGATTAGGGTTCGA" description="Search Results" featureGroup="B3c (rerverse complement_backward external primer)" score="0.0"/><ns3:features begin="371" end="389" type="GTGTAGTGGACTGCCATGG" description="Search Results" featureGroup="B2c(reverse complement_BIF backward internal primer)" score="0.0"/><ns3:features begin="287" end="306" type="TGACTCAATTCATTCCGTGC" description="Search Results" featureGroup="18S_crRNA" score="0.0"/></ns3:JSeq><ns3:JSeq colour="-1" start="1" end="2187" id="sq399"><ns3:features begin="406" end="423" type="CGGGGGATTAGGGTTCGA" description="Search Results" featureGroup="B3c (rerverse complement_backward external primer)" score="0.0"/><ns3:features begin="375" end="393" type="GTGTAGTGGACTGCCATGG" description="Search Results" featureGroup="B2c(reverse complement_BIF backward internal primer)" score="0.0"/><ns3:features begin="296" end="315" type="TGACTCAATTCATTCCGTGC" description="Search Results" featureGroup="18S_crRNA" score="0.0"/></ns3:JSeq><ns3:JSeq colour="-1" start="1" end="2189" id="sq401"><ns3:features begin="411" end="428" type="CGGGGGATTAGGGTTCGA" description="Search Results" featureGroup="B3c (rerverse complement_backward external primer)" score="0.0"/><ns3:features begin="380" end="398" type="GTGTAGTGGACTGCCATGG" description="Search Results" featureGroup="B2c(reverse complement_BIF backward internal primer)" score="0.0"/><ns3:features begin="296" end="315" type="TGACTCAATTCATTCCGTGC" description="Search Results" featureGroup="18S_crRNA" score="0.0"/></ns3:JSeq><ns3:JSeq colour="-1" start="1" end="2189" id="sq403"><ns3:features begin="407" end="424" type="CGGGGGATTAGGGTTCGA" description="Search Results" featureGroup="B3c (rerverse complement_backward external primer)" score="0.0"/><ns3:features begin="376" end="394" type="GTGTAGTGGACTGCCATGG" description="Search Results" featureGroup="B2c(reverse complement_BIF backward internal primer)" score="0.0"/><ns3:features begin="297" end="316" type="TGACTCAATTCATTCCGTGC" description="Search Results" featureGroup="18S_crRNA" score="0.0"/></ns3:JSeq><ns3:JSeq colour="-1" start="1" end="2192" id="sq405"><ns3:features begin="405" end="422" type="CGGGGGATTAGGGTTCGA" description="Search Results" featureGroup="B3c (rerverse complement_backward external primer)" score="0.0"/><ns3:features begin="374" end="392" type="GTGTAGTGGACTGCCATGG" description="Search Results" featureGroup="B2c(reverse complement_BIF backward internal primer)" score="0.0"/><ns3:features begin="296" end="315" type="TGACTCAATTCATTCCGTGC" description="Search Results" featureGroup="18S_crRNA" score="0.0"/></ns3:JSeq><ns3:JSeq colour="-1" start="1" end="2193" id="sq407"><ns3:features begin="406" end="423" type="CGGGGGATTAGGGTTCGA" description="Search Results" featureGroup="B3c (rerverse complement_backward external primer)" score="0.0"/><ns3:features begin="375" end="393" type="GTGTAGTGGACTGCCATGG" description="Search Results" featureGroup="B2c(reverse complement_BIF backward internal primer)" score="0.0"/><ns3:features begin="296" end="315" type="TGACTCAATTCATTCCGTGC" description="Search Results" featureGroup="18S_crRNA" score="0.0"/></ns3:JSeq><ns3:JSeq colour="-1" start="1" end="2193" id="sq409"><ns3:features begin="406" end="423" type="CGGGGGATTAGGGTTCGA" description="Search Results" featureGroup="B3c (rerverse complement_backward external primer)" score="0.0"/><ns3:features begin="375" end="393" type="GTGTAGTGGACTGCCATGG" description="Search Results" featureGroup="B2c(reverse complement_BIF backward internal primer)" score="0.0"/><ns3:features begin="296" end="315" type="TGACTCAATTCATTCCGTGC" description="Search Results" featureGroup="18S_crRNA" score="0.0"/></ns3:JSeq><ns3:JSeq colour="-1" start="1" end="2193" id="sq411"><ns3:features begin="405" end="422" type="CGGGGGATTAGGGTTCGA" description="Search Results" featureGroup="B3c (rerverse complement_backward external primer)" score="0.0"/><ns3:features begin="374" end="392" type="GTGTAGTGGACTGCCATGG" description="Search Results" featureGroup="B2c(reverse complement_BIF backward internal primer)" score="0.0"/><ns3:features begin="296" end="315" type="TGACTCAATTCATTCCGTGC" description="Search Results" featureGroup="18S_crRNA" score="0.0"/></ns3:JSeq><ns3:JSeq colour="-1" start="1" end="2193" id="sq413"><ns3:features begin="404" end="421" type="CGGGGGATTAGGGTTCGA" description="Search Results" featureGroup="B3c (rerverse complement_backward external primer)" score="0.0"/><ns3:features begin="373" end="391" type="GTGTAGTGGACTGCCATGG" description="Search Results" featureGroup="B2c(reverse complement_BIF backward internal primer)" score="0.0"/><ns3:features begin="295" end="314" type="TGACTCAATTCATTCCGTGC" description="Search Results" featureGroup="18S_crRNA" score="0.0"/></ns3:JSeq><ns3:JSeq colour="-1" start="1" end="2194" id="sq415"><ns3:features begin="405" end="422" type="CGGGGGATTAGGGTTCGA" description="Search Results" featureGroup="B3c (rerverse complement_backward external primer)" score="0.0"/><ns3:features begin="374" end="392" type="GTGTAGTGGACTGCCATGG" description="Search Results" featureGroup="B2c(reverse complement_BIF backward internal primer)" score="0.0"/><ns3:features begin="295" end="314" type="TGACTCAATTCATTCCGTGC" description="Search Results" featureGroup="18S_crRNA" score="0.0"/></ns3:JSeq><ns3:JSeq colour="-1" start="1" end="2194" id="sq417"><ns3:features begin="398" end="415" type="CGGGGGATTAGGGTTCGA" description="Search Results" featureGroup="B3c (rerverse complement_backward external primer)" score="0.0"/><ns3:features begin="367" end="385" type="GTGTAGTGGACTGCCATGG" description="Search Results" featureGroup="B2c(reverse complement_BIF backward internal primer)" score="0.0"/><ns3:features begin="288" end="307" type="TGACTCAATTCATTCCGTGC" description="Search Results" featureGroup="18S_crRNA" score="0.0"/></ns3:JSeq><ns3:JSeq colour="-1" start="1" end="2194" id="sq419"><ns3:features begin="406" end="423" type="CGGGGGATTAGGGTTCGA" description="Search Results" featureGroup="B3c (rerverse complement_backward external primer)" score="0.0"/><ns3:features begin="375" end="393" type="GTGTAGTGGACTGCCATGG" description="Search Results" featureGroup="B2c(reverse complement_BIF backward internal primer)" score="0.0"/><ns3:features begin="296" end="315" type="TGACTCAATTCATTCCGTGC" description="Search Results" featureGroup="18S_crRNA" score="0.0"/></ns3:JSeq><ns3:JSeq colour="-1" start="1" end="2195" id="sq421"><ns3:features begin="406" end="423" type="CGGGGGATTAGGGTTCGA" description="Search Results" featureGroup="B3c (rerverse complement_backward external primer)" score="0.0"/><ns3:features begin="375" end="393" type="GTGTAGTGGACTGCCATGG" description="Search Results" featureGroup="B2c(reverse complement_BIF backward internal primer)" score="0.0"/></ns3:JSeq><ns3:JSeq colour="-1" start="1" end="2195" id="sq423"><ns3:features begin="406" end="423" type="CGGGGGATTAGGGTTCGA" description="Search Results" featureGroup="B3c (rerverse complement_backward external primer)" score="0.0"/><ns3:features begin="375" end="393" type="GTGTAGTGGACTGCCATGG" description="Search Results" featureGroup="B2c(reverse complement_BIF backward internal primer)" score="0.0"/></ns3:JSeq><ns3:JSeq colour="-1" start="1" end="2202" id="sq425"><ns3:features begin="405" end="422" type="CGGGGGATTAGGGTTCGA" description="Search Results" featureGroup="B3c (rerverse complement_backward external primer)" score="0.0"/><ns3:features begin="374" end="392" type="GTGTAGTGGACTGCCATGG" description="Search Results" featureGroup="B2c(reverse complement_BIF backward internal primer)" score="0.0"/><ns3:features begin="295" end="314" type="TGACTCAATTCATTCCGTGC" description="Search Results" featureGroup="18S_crRNA" score="0.0"/></ns3:JSeq><ns3:JSeq colour="-1" start="1" end="2203" id="sq427"><ns3:features begin="407" end="424" type="CGGGGGATTAGGGTTCGA" description="Search Results" featureGroup="B3c (rerverse complement_backward external primer)" score="0.0"/><ns3:features begin="376" end="394" type="GTGTAGTGGACTGCCATGG" description="Search Results" featureGroup="B2c(reverse complement_BIF backward internal primer)" score="0.0"/><ns3:features begin="297" end="316" type="TGACTCAATTCATTCCGTGC" description="Search Results" featureGroup="18S_crRNA" score="0.0"/></ns3:JSeq><ns3:JSeq colour="-1" start="1" end="2206" id="sq429"><ns3:features begin="407" end="424" type="CGGGGGATTAGGGTTCGA" description="Search Results" featureGroup="B3c (rerverse complement_backward external primer)" score="0.0"/><ns3:features begin="376" end="394" type="GTGTAGTGGACTGCCATGG" description="Search Results" featureGroup="B2c(reverse complement_BIF backward internal primer)" score="0.0"/><ns3:features begin="297" end="316" type="TGACTCAATTCATTCCGTGC" description="Search Results" featureGroup="18S_crRNA" score="0.0"/></ns3:JSeq><ns3:JSeq colour="-1" start="1" end="2207" id="sq431"/><ns3:JSeq colour="-1" start="1" end="2208" id="sq433"><ns3:features begin="408" end="425" type="CGGGGGATTAGGGTTCGA" description="Search Results" featureGroup="B3c (rerverse complement_backward external primer)" score="0.0"/><ns3:features begin="377" end="395" type="GTGTAGTGGACTGCCATGG" description="Search Results" featureGroup="B2c(reverse complement_BIF backward internal primer)" score="0.0"/><ns3:features begin="296" end="315" type="TGACTCAATTCATTCCGTGC" description="Search Results" featureGroup="18S_crRNA" score="0.0"/></ns3:JSeq><ns3:JSeq colour="-1" start="1" end="2208" id="sq435"><ns3:features begin="409" end="426" type="CGGGGGATTAGGGTTCGA" description="Search Results" featureGroup="B3c (rerverse complement_backward external primer)" score="0.0"/><ns3:features begin="378" end="396" type="GTGTAGTGGACTGCCATGG" description="Search Results" featureGroup="B2c(reverse complement_BIF backward internal primer)" score="0.0"/></ns3:JSeq><ns3:JSeq colour="-1" start="1" end="2208" id="sq437"><ns3:features begin="409" end="426" type="CGGGGGATTAGGGTTCGA" description="Search Results" featureGroup="B3c (rerverse complement_backward external primer)" score="0.0"/><ns3:features begin="378" end="396" type="GTGTAGTGGACTGCCATGG" description="Search Results" featureGroup="B2c(reverse complement_BIF backward internal primer)" score="0.0"/></ns3:JSeq><ns3:JSeq colour="-1" start="1" end="2209" id="sq439"><ns3:features begin="408" end="425" type="CGGGGGATTAGGGTTCGA" description="Search Results" featureGroup="B3c (rerverse complement_backward external primer)" score="0.0"/><ns3:features begin="377" end="395" type="GTGTAGTGGACTGCCATGG" description="Search Results" featureGroup="B2c(reverse complement_BIF backward internal primer)" score="0.0"/><ns3:features begin="296" end="315" type="TGACTCAATTCATTCCGTGC" description="Search Results" featureGroup="18S_crRNA" score="0.0"/></ns3:JSeq><ns3:JSeq colour="-1" start="1" end="2209" id="sq441"><ns3:features begin="408" end="425" type="CGGGGGATTAGGGTTCGA" description="Search Results" featureGroup="B3c (rerverse complement_backward external primer)" score="0.0"/><ns3:features begin="377" end="395" type="GTGTAGTGGACTGCCATGG" description="Search Results" featureGroup="B2c(reverse complement_BIF backward internal primer)" score="0.0"/><ns3:features begin="296" end="315" type="TGACTCAATTCATTCCGTGC" description="Search Results" featureGroup="18S_crRNA" score="0.0"/></ns3:JSeq><ns3:JSeq colour="-1" start="1" end="2210" id="sq443"><ns3:features begin="409" end="426" type="CGGGGGATTAGGGTTCGA" description="Search Results" featureGroup="B3c (rerverse complement_backward external primer)" score="0.0"/><ns3:features begin="378" end="396" type="GTGTAGTGGACTGCCATGG" description="Search Results" featureGroup="B2c(reverse complement_BIF backward internal primer)" score="0.0"/></ns3:JSeq><ns3:JSeq colour="-1" start="1" end="2210" id="sq445"><ns3:features begin="416" end="433" type="CGGGGGATTAGGGTTCGA" description="Search Results" featureGroup="B3c (rerverse complement_backward external primer)" score="0.0"/><ns3:features begin="385" end="403" type="GTGTAGTGGACTGCCATGG" description="Search Results" featureGroup="B2c(reverse complement_BIF backward internal primer)" score="0.0"/><ns3:features begin="302" end="321" type="TGACTCAATTCATTCCGTGC" description="Search Results" featureGroup="18S_crRNA" score="0.0"/></ns3:JSeq><ns3:JSeq colour="-1" start="1" end="2210" id="sq447"><ns3:features begin="409" end="426" type="CGGGGGATTAGGGTTCGA" description="Search Results" featureGroup="B3c (rerverse complement_backward external primer)" score="0.0"/><ns3:features begin="378" end="396" type="GTGTAGTGGACTGCCATGG" description="Search Results" featureGroup="B2c(reverse complement_BIF backward internal primer)" score="0.0"/><ns3:features begin="297" end="316" type="TGACTCAATTCATTCCGTGC" description="Search Results" featureGroup="18S_crRNA" score="0.0"/></ns3:JSeq><ns3:JSeq colour="-1" start="1" end="2212" id="sq449"><ns3:features begin="385" end="402" type="CGGGGGATTAGGGTTCGA" description="Search Results" featureGroup="B3c (rerverse complement_backward external primer)" score="0.0"/><ns3:features begin="354" end="372" type="GTGTAGTGGACTGCCATGG" description="Search Results" featureGroup="B2c(reverse complement_BIF backward internal primer)" score="0.0"/></ns3:JSeq><ns3:JSeq colour="-1" start="1" end="2212" id="sq451"><ns3:features begin="431" end="448" type="CGGGGGATTAGGGTTCGA" description="Search Results" featureGroup="B3c (rerverse complement_backward external primer)" score="0.0"/><ns3:features begin="400" end="418" type="GTGTAGTGGACTGCCATGG" description="Search Results" featureGroup="B2c(reverse complement_BIF backward internal primer)" score="0.0"/><ns3:features begin="314" end="333" type="TGACTCAATTCATTCCGTGC" description="Search Results" featureGroup="18S_crRNA" score="0.0"/></ns3:JSeq><ns3:JSeq colour="-1" start="1" end="2212" id="sq453"><ns3:features begin="385" end="402" type="CGGGGGATTAGGGTTCGA" description="Search Results" featureGroup="B3c (rerverse complement_backward external primer)" score="0.0"/><ns3:features begin="354" end="372" type="GTGTAGTGGACTGCCATGG" description="Search Results" featureGroup="B2c(reverse complement_BIF backward internal primer)" score="0.0"/></ns3:JSeq><ns3:JSeq colour="-1" start="1" end="2226" id="sq455"><ns3:features begin="374" end="392" type="GTGTAGTGGACTGCCATGG" description="Search Results" featureGroup="B2c(reverse complement_BIF backward internal primer)" score="0.0"/><ns3:features begin="296" end="315" type="TGACTCAATTCATTCCGTGC" description="Search Results" featureGroup="18S_crRNA" score="0.0"/></ns3:JSeq><ns3:JSeq colour="-1" start="1" end="2248" id="sq457"><ns3:features begin="426" end="443" type="CGGGGGATTAGGGTTCGA" description="Search Results" featureGroup="B3c (rerverse complement_backward external primer)" score="0.0"/><ns3:features begin="395" end="413" type="GTGTAGTGGACTGCCATGG" description="Search Results" featureGroup="B2c(reverse complement_BIF backward internal primer)" score="0.0"/><ns3:features begin="311" end="330" type="TGACTCAATTCATTCCGTGC" description="Search Results" featureGroup="18S_crRNA" score="0.0"/></ns3:JSeq><ns3:JSeq colour="-1" start="1" end="2250" id="sq459"><ns3:features begin="425" end="442" type="CGGGGGATTAGGGTTCGA" description="Search Results" featureGroup="B3c (rerverse complement_backward external primer)" score="0.0"/><ns3:features begin="394" end="412" type="GTGTAGTGGACTGCCATGG" description="Search Results" featureGroup="B2c(reverse complement_BIF backward internal primer)" score="0.0"/><ns3:features begin="310" end="329" type="TGACTCAATTCATTCCGTGC" description="Search Results" featureGroup="18S_crRNA" score="0.0"/></ns3:JSeq><ns3:JSeq colour="-1" start="1" end="2251" id="sq461"><ns3:features begin="426" end="443" type="CGGGGGATTAGGGTTCGA" description="Search Results" featureGroup="B3c (rerverse complement_backward external primer)" score="0.0"/><ns3:features begin="395" end="413" type="GTGTAGTGGACTGCCATGG" description="Search Results" featureGroup="B2c(reverse complement_BIF backward internal primer)" score="0.0"/><ns3:features begin="311" end="330" type="TGACTCAATTCATTCCGTGC" description="Search Results" featureGroup="18S_crRNA" score="0.0"/></ns3:JSeq><ns3:JSeq colour="-1" start="1" end="2251" id="sq463"><ns3:features begin="426" end="443" type="CGGGGGATTAGGGTTCGA" description="Search Results" featureGroup="B3c (rerverse complement_backward external primer)" score="0.0"/><ns3:features begin="395" end="413" type="GTGTAGTGGACTGCCATGG" description="Search Results" featureGroup="B2c(reverse complement_BIF backward internal primer)" score="0.0"/><ns3:features begin="311" end="330" type="TGACTCAATTCATTCCGTGC" description="Search Results" featureGroup="18S_crRNA" score="0.0"/></ns3:JSeq><ns3:JSeq colour="-1" start="1" end="2251" id="sq465"><ns3:features begin="426" end="443" type="CGGGGGATTAGGGTTCGA" description="Search Results" featureGroup="B3c (rerverse complement_backward external primer)" score="0.0"/><ns3:features begin="395" end="413" type="GTGTAGTGGACTGCCATGG" description="Search Results" featureGroup="B2c(reverse complement_BIF backward internal primer)" score="0.0"/><ns3:features begin="311" end="330" type="TGACTCAATTCATTCCGTGC" description="Search Results" featureGroup="18S_crRNA" score="0.0"/></ns3:JSeq><ns3:JSeq colour="-1" start="1" end="2251" id="sq467"><ns3:features begin="426" end="443" type="CGGGGGATTAGGGTTCGA" description="Search Results" featureGroup="B3c (rerverse complement_backward external primer)" score="0.0"/><ns3:features begin="395" end="413" type="GTGTAGTGGACTGCCATGG" description="Search Results" featureGroup="B2c(reverse complement_BIF backward internal primer)" score="0.0"/><ns3:features begin="311" end="330" type="TGACTCAATTCATTCCGTGC" description="Search Results" featureGroup="18S_crRNA" score="0.0"/></ns3:JSeq><ns3:JSeq colour="-1" start="1" end="2251" id="sq469"><ns3:features begin="426" end="443" type="CGGGGGATTAGGGTTCGA" description="Search Results" featureGroup="B3c (rerverse complement_backward external primer)" score="0.0"/><ns3:features begin="395" end="413" type="GTGTAGTGGACTGCCATGG" description="Search Results" featureGroup="B2c(reverse complement_BIF backward internal primer)" score="0.0"/><ns3:features begin="311" end="330" type="TGACTCAATTCATTCCGTGC" description="Search Results" featureGroup="18S_crRNA" score="0.0"/></ns3:JSeq><ns3:JSeq colour="-1" start="1" end="2251" id="sq471"><ns3:features begin="426" end="443" type="CGGGGGATTAGGGTTCGA" description="Search Results" featureGroup="B3c (rerverse complement_backward external primer)" score="0.0"/><ns3:features begin="395" end="413" type="GTGTAGTGGACTGCCATGG" description="Search Results" featureGroup="B2c(reverse complement_BIF backward internal primer)" score="0.0"/><ns3:features begin="311" end="330" type="TGACTCAATTCATTCCGTGC" description="Search Results" featureGroup="18S_crRNA" score="0.0"/></ns3:JSeq><ns3:JSeq colour="-1" start="1" end="2251" id="sq473"><ns3:features begin="425" end="442" type="CGGGGGATTAGGGTTCGA" description="Search Results" featureGroup="B3c (rerverse complement_backward external primer)" score="0.0"/><ns3:features begin="394" end="412" type="GTGTAGTGGACTGCCATGG" description="Search Results" featureGroup="B2c(reverse complement_BIF backward internal primer)" score="0.0"/><ns3:features begin="310" end="329" type="TGACTCAATTCATTCCGTGC" description="Search Results" featureGroup="18S_crRNA" score="0.0"/></ns3:JSeq><ns3:JSeq colour="-1" start="1" end="2254" id="sq475"><ns3:features begin="426" end="443" type="CGGGGGATTAGGGTTCGA" description="Search Results" featureGroup="B3c (rerverse complement_backward external primer)" score="0.0"/><ns3:features begin="395" end="413" type="GTGTAGTGGACTGCCATGG" description="Search Results" featureGroup="B2c(reverse complement_BIF backward internal primer)" score="0.0"/><ns3:features begin="311" end="330" type="TGACTCAATTCATTCCGTGC" description="Search Results" featureGroup="18S_crRNA" score="0.0"/></ns3:JSeq><ns3:JSeq colour="-1" start="1" end="2267" id="sq477"><ns3:features begin="409" end="426" type="CGGGGGATTAGGGTTCGA" description="Search Results" featureGroup="B3c (rerverse complement_backward external primer)" score="0.0"/><ns3:features begin="378" end="396" type="GTGTAGTGGACTGCCATGG" description="Search Results" featureGroup="B2c(reverse complement_BIF backward internal primer)" score="0.0"/></ns3:JSeq><ns3:JSeq colour="-1" start="1" end="2267" id="sq479"><ns3:features begin="331" end="348" type="CGGGGGATTAGGGTTCGA" description="Search Results" featureGroup="B3c (rerverse complement_backward external primer)" score="0.0"/><ns3:features begin="300" end="318" type="GTGTAGTGGACTGCCATGG" description="Search Results" featureGroup="B2c(reverse complement_BIF backward internal primer)" score="0.0"/><ns3:features begin="215" end="234" type="TGACTCAATTCATTCCGTGC" description="Search Results" featureGroup="18S_crRNA" score="0.0"/></ns3:JSeq><ns3:JSeq colour="-1" start="1" end="2273" id="sq481"><ns3:features begin="406" end="423" type="CGGGGGATTAGGGTTCGA" description="Search Results" featureGroup="B3c (rerverse complement_backward external primer)" score="0.0"/><ns3:features begin="375" end="393" type="GTGTAGTGGACTGCCATGG" description="Search Results" featureGroup="B2c(reverse complement_BIF backward internal primer)" score="0.0"/></ns3:JSeq><ns3:JSeq colour="-1" start="1" end="2280" id="sq483"><ns3:features begin="411" end="428" type="CGGGGGATTAGGGTTCGA" description="Search Results" featureGroup="B3c (rerverse complement_backward external primer)" score="0.0"/><ns3:features begin="380" end="398" type="GTGTAGTGGACTGCCATGG" description="Search Results" featureGroup="B2c(reverse complement_BIF backward internal primer)" score="0.0"/><ns3:features begin="296" end="315" type="TGACTCAATTCATTCCGTGC" description="Search Results" featureGroup="18S_crRNA" score="0.0"/></ns3:JSeq><ns3:JSeq colour="-1" start="1" end="2344" id="sq485"><ns3:features begin="403" end="420" type="CGGGGGATTAGGGTTCGA" description="Search Results" featureGroup="B3c (rerverse complement_backward external primer)" score="0.0"/><ns3:features begin="372" end="390" type="GTGTAGTGGACTGCCATGG" description="Search Results" featureGroup="B2c(reverse complement_BIF backward internal primer)" score="0.0"/><ns3:features begin="293" end="312" type="TGACTCAATTCATTCCGTGC" description="Search Results" featureGroup="18S_crRNA" score="0.0"/></ns3:JSeq><ns3:JSeq colour="-1" start="1" end="2344" id="sq487"><ns3:features begin="403" end="420" type="CGGGGGATTAGGGTTCGA" description="Search Results" featureGroup="B3c (rerverse complement_backward external primer)" score="0.0"/><ns3:features begin="372" end="390" type="GTGTAGTGGACTGCCATGG" description="Search Results" featureGroup="B2c(reverse complement_BIF backward internal primer)" score="0.0"/><ns3:features begin="293" end="312" type="TGACTCAATTCATTCCGTGC" description="Search Results" featureGroup="18S_crRNA" score="0.0"/></ns3:JSeq><ns3:JSeq colour="-1" start="1" end="2344" id="sq489"><ns3:features begin="403" end="420" type="CGGGGGATTAGGGTTCGA" description="Search Results" featureGroup="B3c (rerverse complement_backward external primer)" score="0.0"/><ns3:features begin="372" end="390" type="GTGTAGTGGACTGCCATGG" description="Search Results" featureGroup="B2c(reverse complement_BIF backward internal primer)" score="0.0"/><ns3:features begin="293" end="312" type="TGACTCAATTCATTCCGTGC" description="Search Results" featureGroup="18S_crRNA" score="0.0"/></ns3:JSeq><ns3:JSeq colour="-1" start="1" end="2344" id="sq491"><ns3:features begin="403" end="420" type="CGGGGGATTAGGGTTCGA" description="Search Results" featureGroup="B3c (rerverse complement_backward external primer)" score="0.0"/><ns3:features begin="372" end="390" type="GTGTAGTGGACTGCCATGG" description="Search Results" featureGroup="B2c(reverse complement_BIF backward internal primer)" score="0.0"/><ns3:features begin="293" end="312" type="TGACTCAATTCATTCCGTGC" description="Search Results" featureGroup="18S_crRNA" score="0.0"/></ns3:JSeq><ns3:JSeq colour="-1" start="1" end="2346" id="sq493"><ns3:features begin="412" end="429" type="CGGGGGATTAGGGTTCGA" description="Search Results" featureGroup="B3c (rerverse complement_backward external primer)" score="0.0"/><ns3:features begin="381" end="399" type="GTGTAGTGGACTGCCATGG" description="Search Results" featureGroup="B2c(reverse complement_BIF backward internal primer)" score="0.0"/><ns3:features begin="297" end="316" type="TGACTCAATTCATTCCGTGC" description="Search Results" featureGroup="18S_crRNA" score="0.0"/></ns3:JSeq><ns3:JSeq colour="-1" start="1" end="2354" id="sq495"><ns3:features begin="412" end="429" type="CGGGGGATTAGGGTTCGA" description="Search Results" featureGroup="B3c (rerverse complement_backward external primer)" score="0.0"/><ns3:features begin="381" end="399" type="GTGTAGTGGACTGCCATGG" description="Search Results" featureGroup="B2c(reverse complement_BIF backward internal primer)" score="0.0"/><ns3:features begin="297" end="316" type="TGACTCAATTCATTCCGTGC" description="Search Results" featureGroup="18S_crRNA" score="0.0"/></ns3:JSeq><ns3:JSeq colour="-1" start="1" end="2355" id="sq497"><ns3:features begin="403" end="420" type="CGGGGGATTAGGGTTCGA" description="Search Results" featureGroup="B3c (rerverse complement_backward external primer)" score="0.0"/><ns3:features begin="372" end="390" type="GTGTAGTGGACTGCCATGG" description="Search Results" featureGroup="B2c(reverse complement_BIF backward internal primer)" score="0.0"/><ns3:features begin="293" end="312" type="TGACTCAATTCATTCCGTGC" description="Search Results" featureGroup="18S_crRNA" score="0.0"/></ns3:JSeq><ns3:JSeq colour="-1" start="1" end="2355" id="sq499"><ns3:features begin="404" end="421" type="CGGGGGATTAGGGTTCGA" description="Search Results" featureGroup="B3c (rerverse complement_backward external primer)" score="0.0"/><ns3:features begin="373" end="391" type="GTGTAGTGGACTGCCATGG" description="Search Results" featureGroup="B2c(reverse complement_BIF backward internal primer)" score="0.0"/><ns3:features begin="294" end="313" type="TGACTCAATTCATTCCGTGC" description="Search Results" featureGroup="18S_crRNA" score="0.0"/></ns3:JSeq><ns3:JSeq colour="-1" start="1" end="2355" id="sq501"><ns3:features begin="404" end="421" type="CGGGGGATTAGGGTTCGA" description="Search Results" featureGroup="B3c (rerverse complement_backward external primer)" score="0.0"/><ns3:features begin="373" end="391" type="GTGTAGTGGACTGCCATGG" description="Search Results" featureGroup="B2c(reverse complement_BIF backward internal primer)" score="0.0"/><ns3:features begin="294" end="313" type="TGACTCAATTCATTCCGTGC" description="Search Results" featureGroup="18S_crRNA" score="0.0"/></ns3:JSeq><ns3:JSeq colour="-1" start="1" end="2355" id="sq503"><ns3:features begin="404" end="421" type="CGGGGGATTAGGGTTCGA" description="Search Results" featureGroup="B3c (rerverse complement_backward external primer)" score="0.0"/><ns3:features begin="373" end="391" type="GTGTAGTGGACTGCCATGG" description="Search Results" featureGroup="B2c(reverse complement_BIF backward internal primer)" score="0.0"/><ns3:features begin="294" end="313" type="TGACTCAATTCATTCCGTGC" description="Search Results" featureGroup="18S_crRNA" score="0.0"/></ns3:JSeq><ns3:JSeq colour="-1" start="1" end="2356" id="sq505"><ns3:features begin="404" end="421" type="CGGGGGATTAGGGTTCGA" description="Search Results" featureGroup="B3c (rerverse complement_backward external primer)" score="0.0"/><ns3:features begin="373" end="391" type="GTGTAGTGGACTGCCATGG" description="Search Results" featureGroup="B2c(reverse complement_BIF backward internal primer)" score="0.0"/><ns3:features begin="294" end="313" type="TGACTCAATTCATTCCGTGC" description="Search Results" featureGroup="18S_crRNA" score="0.0"/></ns3:JSeq><ns3:JSeq colour="-1" start="1" end="2357" id="sq507"><ns3:features begin="404" end="421" type="CGGGGGATTAGGGTTCGA" description="Search Results" featureGroup="B3c (rerverse complement_backward external primer)" score="0.0"/><ns3:features begin="373" end="391" type="GTGTAGTGGACTGCCATGG" description="Search Results" featureGroup="B2c(reverse complement_BIF backward internal primer)" score="0.0"/><ns3:features begin="294" end="313" type="TGACTCAATTCATTCCGTGC" description="Search Results" featureGroup="18S_crRNA" score="0.0"/></ns3:JSeq><ns3:JSeq colour="-1" start="1" end="2358" id="sq509"><ns3:features begin="404" end="421" type="CGGGGGATTAGGGTTCGA" description="Search Results" featureGroup="B3c (rerverse complement_backward external primer)" score="0.0"/><ns3:features begin="373" end="391" type="GTGTAGTGGACTGCCATGG" description="Search Results" featureGroup="B2c(reverse complement_BIF backward internal primer)" score="0.0"/><ns3:features begin="294" end="313" type="TGACTCAATTCATTCCGTGC" description="Search Results" featureGroup="18S_crRNA" score="0.0"/></ns3:JSeq><ns3:JSeq colour="-1" start="1" end="2358" id="sq511"><ns3:features begin="404" end="421" type="CGGGGGATTAGGGTTCGA" description="Search Results" featureGroup="B3c (rerverse complement_backward external primer)" score="0.0"/><ns3:features begin="373" end="391" type="GTGTAGTGGACTGCCATGG" description="Search Results" featureGroup="B2c(reverse complement_BIF backward internal primer)" score="0.0"/><ns3:features begin="294" end="313" type="TGACTCAATTCATTCCGTGC" description="Search Results" featureGroup="18S_crRNA" score="0.0"/></ns3:JSeq><ns3:JSeq colour="-1" start="1" end="2360" id="sq513"><ns3:features begin="403" end="420" type="CGGGGGATTAGGGTTCGA" description="Search Results" featureGroup="B3c (rerverse complement_backward external primer)" score="0.0"/><ns3:features begin="372" end="390" type="GTGTAGTGGACTGCCATGG" description="Search Results" featureGroup="B2c(reverse complement_BIF backward internal primer)" score="0.0"/></ns3:JSeq><ns3:JSeq colour="-1" start="1" end="2374" id="sq515"><ns3:features begin="403" end="420" type="CGGGGGATTAGGGTTCGA" description="Search Results" featureGroup="B3c (rerverse complement_backward external primer)" score="0.0"/><ns3:features begin="372" end="390" type="GTGTAGTGGACTGCCATGG" description="Search Results" featureGroup="B2c(reverse complement_BIF backward internal primer)" score="0.0"/><ns3:features begin="288" end="307" type="TGACTCAATTCATTCCGTGC" description="Search Results" featureGroup="18S_crRNA" score="0.0"/></ns3:JSeq><ns3:JSeq colour="-1" start="1" end="2374" id="sq517"><ns3:features begin="403" end="420" type="CGGGGGATTAGGGTTCGA" description="Search Results" featureGroup="B3c (rerverse complement_backward external primer)" score="0.0"/><ns3:features begin="372" end="390" type="GTGTAGTGGACTGCCATGG" description="Search Results" featureGroup="B2c(reverse complement_BIF backward internal primer)" score="0.0"/><ns3:features begin="288" end="307" type="TGACTCAATTCATTCCGTGC" description="Search Results" featureGroup="18S_crRNA" score="0.0"/></ns3:JSeq><ns3:JSeq colour="-1" start="1" end="2374" id="sq519"><ns3:features begin="403" end="420" type="CGGGGGATTAGGGTTCGA" description="Search Results" featureGroup="B3c (rerverse complement_backward external primer)" score="0.0"/><ns3:features begin="372" end="390" type="GTGTAGTGGACTGCCATGG" description="Search Results" featureGroup="B2c(reverse complement_BIF backward internal primer)" score="0.0"/><ns3:features begin="288" end="307" type="TGACTCAATTCATTCCGTGC" description="Search Results" featureGroup="18S_crRNA" score="0.0"/></ns3:JSeq><ns3:JSeq colour="-1" start="1" end="2374" id="sq521"><ns3:features begin="403" end="420" type="CGGGGGATTAGGGTTCGA" description="Search Results" featureGroup="B3c (rerverse complement_backward external primer)" score="0.0"/><ns3:features begin="372" end="390" type="GTGTAGTGGACTGCCATGG" description="Search Results" featureGroup="B2c(reverse complement_BIF backward internal primer)" score="0.0"/><ns3:features begin="288" end="307" type="TGACTCAATTCATTCCGTGC" description="Search Results" featureGroup="18S_crRNA" score="0.0"/></ns3:JSeq><ns3:JSeq colour="-1" start="1" end="2374" id="sq523"><ns3:features begin="403" end="420" type="CGGGGGATTAGGGTTCGA" description="Search Results" featureGroup="B3c (rerverse complement_backward external primer)" score="0.0"/><ns3:features begin="372" end="390" type="GTGTAGTGGACTGCCATGG" description="Search Results" featureGroup="B2c(reverse complement_BIF backward internal primer)" score="0.0"/><ns3:features begin="288" end="307" type="TGACTCAATTCATTCCGTGC" description="Search Results" featureGroup="18S_crRNA" score="0.0"/></ns3:JSeq><ns3:JSeq colour="-1" start="1" end="2374" id="sq525"><ns3:features begin="403" end="420" type="CGGGGGATTAGGGTTCGA" description="Search Results" featureGroup="B3c (rerverse complement_backward external primer)" score="0.0"/><ns3:features begin="372" end="390" type="GTGTAGTGGACTGCCATGG" description="Search Results" featureGroup="B2c(reverse complement_BIF backward internal primer)" score="0.0"/><ns3:features begin="288" end="307" type="TGACTCAATTCATTCCGTGC" description="Search Results" featureGroup="18S_crRNA" score="0.0"/></ns3:JSeq><ns3:JSeq colour="-1" start="1" end="2374" id="sq527"><ns3:features begin="403" end="420" type="CGGGGGATTAGGGTTCGA" description="Search Results" featureGroup="B3c (rerverse complement_backward external primer)" score="0.0"/><ns3:features begin="372" end="390" type="GTGTAGTGGACTGCCATGG" description="Search Results" featureGroup="B2c(reverse complement_BIF backward internal primer)" score="0.0"/><ns3:features begin="288" end="307" type="TGACTCAATTCATTCCGTGC" description="Search Results" featureGroup="18S_crRNA" score="0.0"/></ns3:JSeq><ns3:JSeq colour="-1" start="1" end="2374" id="sq529"><ns3:features begin="403" end="420" type="CGGGGGATTAGGGTTCGA" description="Search Results" featureGroup="B3c (rerverse complement_backward external primer)" score="0.0"/><ns3:features begin="372" end="390" type="GTGTAGTGGACTGCCATGG" description="Search Results" featureGroup="B2c(reverse complement_BIF backward internal primer)" score="0.0"/><ns3:features begin="288" end="307" type="TGACTCAATTCATTCCGTGC" description="Search Results" featureGroup="18S_crRNA" score="0.0"/></ns3:JSeq><ns3:JSeq colour="-1" start="1" end="2695" id="sq531"><ns3:features begin="406" end="423" type="CGGGGGATTAGGGTTCGA" description="Search Results" featureGroup="B3c (rerverse complement_backward external primer)" score="0.0"/><ns3:features begin="375" end="393" type="GTGTAGTGGACTGCCATGG" description="Search Results" featureGroup="B2c(reverse complement_BIF backward internal primer)" score="0.0"/></ns3:JSeq><ns3:JSeq colour="-1" start="1" end="2717" id="sq533"><ns3:features begin="426" end="443" type="CGGGGGATTAGGGTTCGA" description="Search Results" featureGroup="B3c (rerverse complement_backward external primer)" score="0.0"/><ns3:features begin="395" end="413" type="GTGTAGTGGACTGCCATGG" description="Search Results" featureGroup="B2c(reverse complement_BIF backward internal primer)" score="0.0"/><ns3:features begin="311" end="330" type="TGACTCAATTCATTCCGTGC" description="Search Results" featureGroup="18S_crRNA" score="0.0"/></ns3:JSeq><ns3:JSeq colour="-1" start="1" end="3351" id="sq535"><ns3:features begin="427" end="444" type="CGGGGGATTAGGGTTCGA" description="Search Results" featureGroup="B3c (rerverse complement_backward external primer)" score="0.0"/><ns3:features begin="396" end="414" type="GTGTAGTGGACTGCCATGG" description="Search Results" featureGroup="B2c(reverse complement_BIF backward internal primer)" score="0.0"/><ns3:features begin="312" end="331" type="TGACTCAATTCATTCCGTGC" description="Search Results" featureGroup="18S_crRNA" score="0.0"/></ns3:JSeq><ns3:JSeq colour="-1" start="1" end="3375" id="sq537"><ns3:features begin="382" end="399" type="CGGGGGATTAGGGTTCGA" description="Search Results" featureGroup="B3c (rerverse complement_backward external primer)" score="0.0"/><ns3:features begin="351" end="369" type="GTGTAGTGGACTGCCATGG" description="Search Results" featureGroup="B2c(reverse complement_BIF backward internal primer)" score="0.0"/><ns3:features begin="267" end="286" type="TGACTCAATTCATTCCGTGC" description="Search Results" featureGroup="18S_crRNA" score="0.0"/></ns3:JSeq><ns3:JSeq colour="-1" start="1" end="3375" id="sq539"><ns3:features begin="382" end="399" type="CGGGGGATTAGGGTTCGA" description="Search Results" featureGroup="B3c (rerverse complement_backward external primer)" score="0.0"/><ns3:features begin="351" end="369" type="GTGTAGTGGACTGCCATGG" description="Search Results" featureGroup="B2c(reverse complement_BIF backward internal primer)" score="0.0"/><ns3:features begin="267" end="286" type="TGACTCAATTCATTCCGTGC" description="Search Results" featureGroup="18S_crRNA" score="0.0"/></ns3:JSeq><ns3:JSeq colour="-1" start="1" end="3375" id="sq541"><ns3:features begin="382" end="399" type="CGGGGGATTAGGGTTCGA" description="Search Results" featureGroup="B3c (rerverse complement_backward external primer)" score="0.0"/><ns3:features begin="351" end="369" type="GTGTAGTGGACTGCCATGG" description="Search Results" featureGroup="B2c(reverse complement_BIF backward internal primer)" score="0.0"/><ns3:features begin="267" end="286" type="TGACTCAATTCATTCCGTGC" description="Search Results" featureGroup="18S_crRNA" score="0.0"/></ns3:JSeq><ns3:JSeq colour="-1" start="1" end="3375" id="sq543"><ns3:features begin="382" end="399" type="CGGGGGATTAGGGTTCGA" description="Search Results" featureGroup="B3c (rerverse complement_backward external primer)" score="0.0"/><ns3:features begin="351" end="369" type="GTGTAGTGGACTGCCATGG" description="Search Results" featureGroup="B2c(reverse complement_BIF backward internal primer)" score="0.0"/><ns3:features begin="267" end="286" type="TGACTCAATTCATTCCGTGC" description="Search Results" featureGroup="18S_crRNA" score="0.0"/></ns3:JSeq><ns3:JGroup start="896" end="896" name="JGroup:1140040755" outlineColour="-16777216" displayBoxes="true" displayText="true" colourText="false" textCol1="-16777216" textCol2="-1" textColThreshold="0" showUnconserved="false" ignoreGapsinConsensus="true" showConsensusHistogram="true" showSequenceLogo="true" normaliseSequenceLogo="false"><ns3:seq>sq65</ns3:seq></ns3:JGroup><ns3:JGroup start="861" end="863" name="JGroup:1299475251" outlineColour="-16777216" displayBoxes="true" displayText="true" colourText="false" textCol1="-16777216" textCol2="-1" textColThreshold="0" showUnconserved="false" ignoreGapsinConsensus="true" showConsensusHistogram="true" showSequenceLogo="true" normaliseSequenceLogo="false"><ns3:seq>sq531</ns3:seq></ns3:JGroup><ns3:JGroup start="865" end="869" name="JGroup:386700999" outlineColour="-16777216" displayBoxes="true" displayText="true" colourText="false" textCol1="-16777216" textCol2="-1" textColThreshold="0" showUnconserved="false" ignoreGapsinConsensus="true" showConsensusHistogram="true" showSequenceLogo="true" normaliseSequenceLogo="false"><ns3:seq>sq531</ns3:seq></ns3:JGroup><ns3:JGroup start="871" end="872" name="JGroup:2038731104" outlineColour="-16777216" displayBoxes="true" displayText="true" colourText="false" textCol1="-16777216" textCol2="-1" textColThreshold="0" showUnconserved="false" ignoreGapsinConsensus="true" showConsensusHistogram="true" showSequenceLogo="true" normaliseSequenceLogo="false"><ns3:seq>sq531</ns3:seq></ns3:JGroup><ns3:JGroup start="851" end="851" name="JGroup:1694642676" outlineColour="-16777216" displayBoxes="true" displayText="true" colourText="false" textCol1="-16777216" textCol2="-1" textColThreshold="0" showUnconserved="false" ignoreGapsinConsensus="true" showConsensusHistogram="true" showSequenceLogo="true" normaliseSequenceLogo="false"><ns3:seq>sq531</ns3:seq></ns3:JGroup><ns3:JGroup start="855" end="856" name="JGroup:619701750" outlineColour="-16777216" displayBoxes="true" displayText="true" colourText="false" textCol1="-16777216" textCol2="-1" textColThreshold="0" showUnconserved="false" ignoreGapsinConsensus="true" showConsensusHistogram="true" showSequenceLogo="true" normaliseSequenceLogo="false"><ns3:seq>sq531</ns3:seq></ns3:JGroup><ns3:JGroup start="853" end="853" name="JGroup:1924267683" outlineColour="-16777216" displayBoxes="true" displayText="true" colourText="false" textCol1="-16777216" textCol2="-1" textColThreshold="0" showUnconserved="false" ignoreGapsinConsensus="true" showConsensusHistogram="true" showSequenceLogo="true" normaliseSequenceLogo="false"><ns3:seq>sq531</ns3:seq></ns3:JGroup><ns3:JGroup start="887" end="887" name="JGroup:158663555" outlineColour="-16777216" displayBoxes="true" displayText="true" colourText="false" textCol1="-16777216" textCol2="-1" textColThreshold="0" showUnconserved="false" ignoreGapsinConsensus="true" showConsensusHistogram="true" showSequenceLogo="true" normaliseSequenceLogo="false"><ns3:seq>sq531</ns3:seq></ns3:JGroup><ns3:JGroup start="889" end="889" name="JGroup:1809352838" outlineColour="-16777216" displayBoxes="true" displayText="true" colourText="false" textCol1="-16777216" textCol2="-1" textColThreshold="0" showUnconserved="false" ignoreGapsinConsensus="true" showConsensusHistogram="true" showSequenceLogo="true" normaliseSequenceLogo="false"><ns3:seq>sq531</ns3:seq></ns3:JGroup><ns3:JGroup start="891" end="891" name="JGroup:442153699" outlineColour="-16777216" displayBoxes="true" displayText="true" colourText="false" textCol1="-16777216" textCol2="-1" textColThreshold="0" showUnconserved="false" ignoreGapsinConsensus="true" showConsensusHistogram="true" showSequenceLogo="true" normaliseSequenceLogo="false"><ns3:seq>sq531</ns3:seq></ns3:JGroup><ns3:JGroup start="892" end="892" name="JGroup:1604743745" outlineColour="-16777216" displayBoxes="true" displayText="true" colourText="false" textCol1="-16777216" textCol2="-1" textColThreshold="0" showUnconserved="false" ignoreGapsinConsensus="true" showConsensusHistogram="true" showSequenceLogo="true" normaliseSequenceLogo="false"><ns3:seq>sq531</ns3:seq></ns3:JGroup><ns3:JGroup start="894" end="897" name="JGroup:1256634605" outlineColour="-16777216" displayBoxes="true" displayText="true" colourText="false" textCol1="-16777216" textCol2="-1" textColThreshold="0" showUnconserved="false" ignoreGapsinConsensus="true" showConsensusHistogram="true" showSequenceLogo="true" normaliseSequenceLogo="false"><ns3:seq>sq531</ns3:seq></ns3:JGroup><ns3:JGroup start="900" end="901" name="JGroup:175140340" outlineColour="-16777216" displayBoxes="true" displayText="true" colourText="false" textCol1="-16777216" textCol2="-1" textColThreshold="0" showUnconserved="false" ignoreGapsinConsensus="true" showConsensusHistogram="true" showSequenceLogo="true" normaliseSequenceLogo="false"><ns3:seq>sq531</ns3:seq></ns3:JGroup><ns3:JGroup start="890" end="890" name="JGroup:1516952860" outlineColour="-16777216" displayBoxes="true" displayText="true" colourText="false" textCol1="-16777216" textCol2="-1" textColThreshold="0" showUnconserved="false" ignoreGapsinConsensus="true" showConsensusHistogram="true" showSequenceLogo="true" normaliseSequenceLogo="false"><ns3:seq>sq531</ns3:seq></ns3:JGroup><ns3:JGroup start="900" end="900" name="JGroup:1478259032" outlineColour="-16777216" displayBoxes="true" displayText="true" colourText="false" textCol1="-16777216" textCol2="-1" textColThreshold="0" showUnconserved="false" ignoreGapsinConsensus="true" showConsensusHistogram="true" showSequenceLogo="true" normaliseSequenceLogo="false"><ns3:seq>sq393</ns3:seq></ns3:JGroup><ns3:JGroup start="855" end="856" name="JGroup:1173862582" outlineColour="-16777216" displayBoxes="true" displayText="true" colourText="false" textCol1="-16777216" textCol2="-1" textColThreshold="0" showUnconserved="false" ignoreGapsinConsensus="true" showConsensusHistogram="true" showSequenceLogo="true" normaliseSequenceLogo="false"><ns3:seq>sq323</ns3:seq></ns3:JGroup><ns3:JGroup start="860" end="861" name="JGroup:388670294" outlineColour="-16777216" displayBoxes="true" displayText="true" colourText="false" textCol1="-16777216" textCol2="-1" textColThreshold="0" showUnconserved="false" ignoreGapsinConsensus="true" showConsensusHistogram="true" showSequenceLogo="true" normaliseSequenceLogo="false"><ns3:seq>sq323</ns3:seq></ns3:JGroup><ns3:JGroup start="890" end="891" name="JGroup:1761887886" outlineColour="-16777216" displayBoxes="true" displayText="true" colourText="false" textCol1="-16777216" textCol2="-1" textColThreshold="0" showUnconserved="false" ignoreGapsinConsensus="true" showConsensusHistogram="true" showSequenceLogo="true" normaliseSequenceLogo="false"><ns3:seq>sq253</ns3:seq></ns3:JGroup><ns3:JGroup start="894" end="896" name="JGroup:82119715" outlineColour="-16777216" displayBoxes="true" displayText="true" colourText="false" textCol1="-16777216" textCol2="-1" textColThreshold="0" showUnconserved="false" ignoreGapsinConsensus="true" showConsensusHistogram="true" showSequenceLogo="true" normaliseSequenceLogo="false"><ns3:seq>sq253</ns3:seq></ns3:JGroup><ns3:JGroup start="898" end="898" name="JGroup:602630304" outlineColour="-16777216" displayBoxes="true" displayText="true" colourText="false" textCol1="-16777216" textCol2="-1" textColThreshold="0" showUnconserved="false" ignoreGapsinConsensus="true" showConsensusHistogram="true" showSequenceLogo="true" normaliseSequenceLogo="false"><ns3:seq>sq253</ns3:seq></ns3:JGroup><ns3:JGroup start="894" end="895" name="JGroup:1551898494" outlineColour="-16777216" displayBoxes="true" displayText="true" colourText="false" textCol1="-16777216" textCol2="-1" textColThreshold="0" showUnconserved="false" ignoreGapsinConsensus="true" showConsensusHistogram="true" showSequenceLogo="true" normaliseSequenceLogo="false"><ns3:seq>sq77</ns3:seq></ns3:JGroup><ns3:JGroup start="854" end="854" name="JGroup:39815109" outlineColour="-16777216" displayBoxes="true" displayText="true" colourText="false" textCol1="-16777216" textCol2="-1" textColThreshold="0" showUnconserved="false" ignoreGapsinConsensus="true" showConsensusHistogram="true" showSequenceLogo="true" normaliseSequenceLogo="false"><ns3:seq>sq77</ns3:seq></ns3:JGroup><ns3:JGroup start="860" end="860" name="JGroup:1734889858" outlineColour="-16777216" displayBoxes="true" displayText="true" colourText="false" textCol1="-16777216" textCol2="-1" textColThreshold="0" showUnconserved="false" ignoreGapsinConsensus="true" showConsensusHistogram="true" showSequenceLogo="true" normaliseSequenceLogo="false"><ns3:seq>sq77</ns3:seq></ns3:JGroup><ns3:JGroup start="861" end="866" name="JGroup:1856799513" outlineColour="-16777216" displayBoxes="true" displayText="true" colourText="false" textCol1="-16777216" textCol2="-1" textColThreshold="0" showUnconserved="false" ignoreGapsinConsensus="true" showConsensusHistogram="true" showSequenceLogo="true" normaliseSequenceLogo="false"><ns3:seq>sq77</ns3:seq></ns3:JGroup><ns3:JGroup start="869" end="869" name="JGroup:170363126" outlineColour="-16777216" displayBoxes="true" displayText="true" colourText="false" textCol1="-16777216" textCol2="-1" textColThreshold="0" showUnconserved="false" ignoreGapsinConsensus="true" showConsensusHistogram="true" showSequenceLogo="true" normaliseSequenceLogo="false"><ns3:seq>sq77</ns3:seq></ns3:JGroup><ns3:JGroup start="840" end="841" name="JGroup:1090590393" outlineColour="-16777216" displayBoxes="true" displayText="true" colourText="false" textCol1="-16777216" textCol2="-1" textColThreshold="0" showUnconserved="false" ignoreGapsinConsensus="true" showConsensusHistogram="true" showSequenceLogo="true" normaliseSequenceLogo="false"><ns3:seq>sq85</ns3:seq></ns3:JGroup><ns3:JGroup start="826" end="827" name="JGroup:2080787081" outlineColour="-16777216" displayBoxes="true" displayText="true" colourText="false" textCol1="-16777216" textCol2="-1" textColThreshold="0" showUnconserved="false" ignoreGapsinConsensus="true" showConsensusHistogram="true" showSequenceLogo="true" normaliseSequenceLogo="false"><ns3:seq>sq77</ns3:seq></ns3:JGroup><ns3:JGroup start="854" end="854" name="JGroup:1016865071" outlineColour="-16777216" displayBoxes="true" displayText="true" colourText="false" textCol1="-16777216" textCol2="-1" textColThreshold="0" showUnconserved="false" ignoreGapsinConsensus="true" showConsensusHistogram="true" showSequenceLogo="true" normaliseSequenceLogo="false"><ns3:seq>sq251</ns3:seq></ns3:JGroup><ns3:JGroup start="856" end="856" name="JGroup:1766017534" outlineColour="-16777216" displayBoxes="true" displayText="true" colourText="false" textCol1="-16777216" textCol2="-1" textColThreshold="0" showUnconserved="false" ignoreGapsinConsensus="true" showConsensusHistogram="true" showSequenceLogo="true" normaliseSequenceLogo="false"><ns3:seq>sq251</ns3:seq></ns3:JGroup><ns3:JGroup start="860" end="860" name="JGroup:448584604" outlineColour="-16777216" displayBoxes="true" displayText="true" colourText="false" textCol1="-16777216" textCol2="-1" textColThreshold="0" showUnconserved="false" ignoreGapsinConsensus="true" showConsensusHistogram="true" showSequenceLogo="true" normaliseSequenceLogo="false"><ns3:seq>sq251</ns3:seq></ns3:JGroup><ns3:JGroup start="865" end="865" name="JGroup:1613858043" outlineColour="-16777216" displayBoxes="true" displayText="true" colourText="false" textCol1="-16777216" textCol2="-1" textColThreshold="0" showUnconserved="false" ignoreGapsinConsensus="true" showConsensusHistogram="true" showSequenceLogo="true" normaliseSequenceLogo="false"><ns3:seq>sq251</ns3:seq></ns3:JGroup><ns3:JGroup start="867" end="867" name="JGroup:2016279327" outlineColour="-16777216" displayBoxes="true" displayText="true" colourText="false" textCol1="-16777216" textCol2="-1" textColThreshold="0" showUnconserved="false" ignoreGapsinConsensus="true" showConsensusHistogram="true" showSequenceLogo="true" normaliseSequenceLogo="false"><ns3:seq>sq251</ns3:seq></ns3:JGroup><ns3:JGroup start="868" end="870" name="JGroup:1111850516" outlineColour="-16777216" displayBoxes="true" displayText="true" colourText="false" textCol1="-16777216" textCol2="-1" textColThreshold="0" showUnconserved="false" ignoreGapsinConsensus="true" showConsensusHistogram="true" showSequenceLogo="true" normaliseSequenceLogo="false"><ns3:seq>sq251</ns3:seq></ns3:JGroup><ns3:JGroup start="830" end="830" name="JGroup:1540626670" outlineColour="-16777216" displayBoxes="true" displayText="true" colourText="false" textCol1="-16777216" textCol2="-1" textColThreshold="0" showUnconserved="false" ignoreGapsinConsensus="true" showConsensusHistogram="true" showSequenceLogo="true" normaliseSequenceLogo="false"><ns3:seq>sq77</ns3:seq></ns3:JGroup><ns3:JGroup start="833" end="838" name="JGroup:410313315" outlineColour="-16777216" displayBoxes="true" displayText="true" colourText="false" textCol1="-16777216" textCol2="-1" textColThreshold="0" showUnconserved="false" ignoreGapsinConsensus="true" showConsensusHistogram="true" showSequenceLogo="true" normaliseSequenceLogo="false"><ns3:seq>sq77</ns3:seq></ns3:JGroup><ns3:JGroup start="842" end="842" name="JGroup:1549708663" outlineColour="-16777216" displayBoxes="true" displayText="true" colourText="false" textCol1="-16777216" textCol2="-1" textColThreshold="0" showUnconserved="false" ignoreGapsinConsensus="true" showConsensusHistogram="true" showSequenceLogo="true" normaliseSequenceLogo="false"><ns3:seq>sq77</ns3:seq></ns3:JGroup><ns3:JGroup start="843" end="844" name="JGroup:2021106835" outlineColour="-16777216" displayBoxes="true" displayText="true" colourText="false" textCol1="-16777216" textCol2="-1" textColThreshold="0" showUnconserved="false" ignoreGapsinConsensus="true" showConsensusHistogram="true" showSequenceLogo="true" normaliseSequenceLogo="false"><ns3:seq>sq77</ns3:seq></ns3:JGroup><ns3:JGroup start="741" end="741" name="JGroup:938125858" outlineColour="-16777216" displayBoxes="true" displayText="true" colourText="false" textCol1="-16777216" textCol2="-1" textColThreshold="0" showUnconserved="false" ignoreGapsinConsensus="true" showConsensusHistogram="true" showSequenceLogo="true" normaliseSequenceLogo="false"><ns3:seq>sq99</ns3:seq></ns3:JGroup><ns3:JGroup start="743" end="744" name="JGroup:1125168536" outlineColour="-16777216" displayBoxes="true" displayText="true" colourText="false" textCol1="-16777216" textCol2="-1" textColThreshold="0" showUnconserved="false" ignoreGapsinConsensus="true" showConsensusHistogram="true" showSequenceLogo="true" normaliseSequenceLogo="false"><ns3:seq>sq99</ns3:seq></ns3:JGroup><ns3:JGroup start="746" end="750" name="JGroup:677361844" outlineColour="-16777216" displayBoxes="true" displayText="true" colourText="false" textCol1="-16777216" textCol2="-1" textColThreshold="0" showUnconserved="false" ignoreGapsinConsensus="true" showConsensusHistogram="true" showSequenceLogo="true" normaliseSequenceLogo="false"><ns3:seq>sq99</ns3:seq></ns3:JGroup><ns3:JGroup start="753" end="753" name="JGroup:155091893" outlineColour="-16777216" displayBoxes="true" displayText="true" colourText="false" textCol1="-16777216" textCol2="-1" textColThreshold="0" showUnconserved="false" ignoreGapsinConsensus="true" showConsensusHistogram="true" showSequenceLogo="true" normaliseSequenceLogo="false"><ns3:seq>sq99</ns3:seq></ns3:JGroup><ns3:JGroup start="755" end="755" name="JGroup:1052369376" outlineColour="-16777216" displayBoxes="true" displayText="true" colourText="false" textCol1="-16777216" textCol2="-1" textColThreshold="0" showUnconserved="false" ignoreGapsinConsensus="true" showConsensusHistogram="true" showSequenceLogo="true" normaliseSequenceLogo="false"><ns3:seq>sq99</ns3:seq></ns3:JGroup><ns3:JGroup start="757" end="757" name="JGroup:2082897966" outlineColour="-16777216" displayBoxes="true" displayText="true" colourText="false" textCol1="-16777216" textCol2="-1" textColThreshold="0" showUnconserved="false" ignoreGapsinConsensus="true" showConsensusHistogram="true" showSequenceLogo="true" normaliseSequenceLogo="false"><ns3:seq>sq99</ns3:seq></ns3:JGroup><ns3:JGroup start="757" end="757" name="JGroup:2141853217" outlineColour="-16777216" displayBoxes="true" displayText="true" colourText="false" textCol1="-16777216" textCol2="-1" textColThreshold="0" showUnconserved="false" ignoreGapsinConsensus="true" showConsensusHistogram="true" showSequenceLogo="true" normaliseSequenceLogo="false"><ns3:seq>sq73</ns3:seq></ns3:JGroup><ns3:JGroup start="784" end="784" name="JGroup:2006092825" outlineColour="-16777216" displayBoxes="true" displayText="true" colourText="false" textCol1="-16777216" textCol2="-1" textColThreshold="0" showUnconserved="false" ignoreGapsinConsensus="true" showConsensusHistogram="true" showSequenceLogo="true" normaliseSequenceLogo="false"><ns3:seq>sq87</ns3:seq></ns3:JGroup><ns3:JGroup start="768" end="768" name="JGroup:119838860" outlineColour="-16777216" displayBoxes="true" displayText="true" colourText="false" textCol1="-16777216" textCol2="-1" textColThreshold="0" showUnconserved="false" ignoreGapsinConsensus="true" showConsensusHistogram="true" showSequenceLogo="true" normaliseSequenceLogo="false"><ns3:seq>sq531</ns3:seq></ns3:JGroup><ns3:JGroup start="770" end="770" name="JGroup:1071313549" outlineColour="-16777216" displayBoxes="true" displayText="true" colourText="false" textCol1="-16777216" textCol2="-1" textColThreshold="0" showUnconserved="false" ignoreGapsinConsensus="true" showConsensusHistogram="true" showSequenceLogo="true" normaliseSequenceLogo="false"><ns3:seq>sq531</ns3:seq></ns3:JGroup><ns3:JGroup start="771" end="774" name="JGroup:681419425" outlineColour="-16777216" displayBoxes="true" displayText="true" colourText="false" textCol1="-16777216" textCol2="-1" textColThreshold="0" showUnconserved="false" ignoreGapsinConsensus="true" showConsensusHistogram="true" showSequenceLogo="true" normaliseSequenceLogo="false"><ns3:seq>sq531</ns3:seq></ns3:JGroup><ns3:JGroup start="776" end="776" name="JGroup:1432091125" outlineColour="-16777216" displayBoxes="true" displayText="true" colourText="false" textCol1="-16777216" textCol2="-1" textColThreshold="0" showUnconserved="false" ignoreGapsinConsensus="true" showConsensusHistogram="true" showSequenceLogo="true" normaliseSequenceLogo="false"><ns3:seq>sq531</ns3:seq></ns3:JGroup><ns3:JGroup start="778" end="778" name="JGroup:1538515320" outlineColour="-16777216" displayBoxes="true" displayText="true" colourText="false" textCol1="-16777216" textCol2="-1" textColThreshold="0" showUnconserved="false" ignoreGapsinConsensus="true" showConsensusHistogram="true" showSequenceLogo="true" normaliseSequenceLogo="false"><ns3:seq>sq531</ns3:seq></ns3:JGroup><ns3:JGroup start="780" end="781" name="JGroup:1848239337" outlineColour="-16777216" displayBoxes="true" displayText="true" colourText="false" textCol1="-16777216" textCol2="-1" textColThreshold="0" showUnconserved="false" ignoreGapsinConsensus="true" showConsensusHistogram="true" showSequenceLogo="true" normaliseSequenceLogo="false"><ns3:seq>sq531</ns3:seq></ns3:JGroup><ns3:JGroup start="783" end="783" name="JGroup:2094682318" outlineColour="-16777216" displayBoxes="true" displayText="true" colourText="false" textCol1="-16777216" textCol2="-1" textColThreshold="0" showUnconserved="false" ignoreGapsinConsensus="true" showConsensusHistogram="true" showSequenceLogo="true" normaliseSequenceLogo="false"><ns3:seq>sq531</ns3:seq></ns3:JGroup><ns3:JGroup start="784" end="784" name="JGroup:379174154" outlineColour="-16777216" displayBoxes="true" displayText="true" colourText="false" textCol1="-16777216" textCol2="-1" textColThreshold="0" showUnconserved="false" ignoreGapsinConsensus="true" showConsensusHistogram="true" showSequenceLogo="true" normaliseSequenceLogo="false"><ns3:seq>sq513</ns3:seq></ns3:JGroup><ns3:JGroup start="768" end="768" name="JGroup:1859668577" outlineColour="-16777216" displayBoxes="true" displayText="true" colourText="false" textCol1="-16777216" textCol2="-1" textColThreshold="0" showUnconserved="false" ignoreGapsinConsensus="true" showConsensusHistogram="true" showSequenceLogo="true" normaliseSequenceLogo="false"><ns3:seq>sq477</ns3:seq></ns3:JGroup><ns3:JGroup start="770" end="774" name="JGroup:448975665" outlineColour="-16777216" displayBoxes="true" displayText="true" colourText="false" textCol1="-16777216" textCol2="-1" textColThreshold="0" showUnconserved="false" ignoreGapsinConsensus="true" showConsensusHistogram="true" showSequenceLogo="true" normaliseSequenceLogo="false"><ns3:seq>sq477</ns3:seq></ns3:JGroup><ns3:JGroup start="776" end="776" name="JGroup:1568411617" outlineColour="-16777216" displayBoxes="true" displayText="true" colourText="false" textCol1="-16777216" textCol2="-1" textColThreshold="0" showUnconserved="false" ignoreGapsinConsensus="true" showConsensusHistogram="true" showSequenceLogo="true" normaliseSequenceLogo="false"><ns3:seq>sq477</ns3:seq></ns3:JGroup><ns3:JGroup start="778" end="778" name="JGroup:1868390230" outlineColour="-16777216" displayBoxes="true" displayText="true" colourText="false" textCol1="-16777216" textCol2="-1" textColThreshold="0" showUnconserved="false" ignoreGapsinConsensus="true" showConsensusHistogram="true" showSequenceLogo="true" normaliseSequenceLogo="false"><ns3:seq>sq477</ns3:seq></ns3:JGroup><ns3:JGroup start="780" end="781" name="JGroup:426063516" outlineColour="-16777216" displayBoxes="true" displayText="true" colourText="false" textCol1="-16777216" textCol2="-1" textColThreshold="0" showUnconserved="false" ignoreGapsinConsensus="true" showConsensusHistogram="true" showSequenceLogo="true" normaliseSequenceLogo="false"><ns3:seq>sq477</ns3:seq></ns3:JGroup><ns3:JGroup start="783" end="783" name="JGroup:2076652768" outlineColour="-16777216" displayBoxes="true" displayText="true" colourText="false" textCol1="-16777216" textCol2="-1" textColThreshold="0" showUnconserved="false" ignoreGapsinConsensus="true" showConsensusHistogram="true" showSequenceLogo="true" normaliseSequenceLogo="false"><ns3:seq>sq477</ns3:seq></ns3:JGroup><ns3:JGroup start="754" end="757" name="JGroup:832567299" outlineColour="-16777216" displayBoxes="true" displayText="true" colourText="false" textCol1="-16777216" textCol2="-1" textColThreshold="0" showUnconserved="false" ignoreGapsinConsensus="true" showConsensusHistogram="true" showSequenceLogo="true" normaliseSequenceLogo="false"><ns3:seq>sq443</ns3:seq></ns3:JGroup><ns3:JGroup start="741" end="741" name="JGroup:2083073517" outlineColour="-16777216" displayBoxes="true" displayText="true" colourText="false" textCol1="-16777216" textCol2="-1" textColThreshold="0" showUnconserved="false" ignoreGapsinConsensus="true" showConsensusHistogram="true" showSequenceLogo="true" normaliseSequenceLogo="false"><ns3:seq>sq435</ns3:seq></ns3:JGroup><ns3:JGroup start="741" end="741" name="JGroup:1734710795" outlineColour="-16777216" displayBoxes="true" displayText="true" colourText="false" textCol1="-16777216" textCol2="-1" textColThreshold="0" showUnconserved="false" ignoreGapsinConsensus="true" showConsensusHistogram="true" showSequenceLogo="true" normaliseSequenceLogo="false"><ns3:seq>sq437</ns3:seq></ns3:JGroup><ns3:JGroup start="741" end="741" name="JGroup:1710419630" outlineColour="-16777216" displayBoxes="true" displayText="true" colourText="false" textCol1="-16777216" textCol2="-1" textColThreshold="0" showUnconserved="false" ignoreGapsinConsensus="true" showConsensusHistogram="true" showSequenceLogo="true" normaliseSequenceLogo="false"><ns3:seq>sq421</ns3:seq></ns3:JGroup><ns3:JGroup start="741" end="741" name="JGroup:1338772621" outlineColour="-16777216" displayBoxes="true" displayText="true" colourText="false" textCol1="-16777216" textCol2="-1" textColThreshold="0" showUnconserved="true" ignoreGapsinConsensus="true" showConsensusHistogram="true" showSequenceLogo="true" normaliseSequenceLogo="false"><ns3:seq>sq423</ns3:seq></ns3:JGroup><ns3:JGroup start="754" end="754" name="JGroup:1227894453" outlineColour="-16777216" displayBoxes="true" displayText="true" colourText="false" textCol1="-16777216" textCol2="-1" textColThreshold="0" showUnconserved="false" ignoreGapsinConsensus="true" showConsensusHistogram="true" showSequenceLogo="true" normaliseSequenceLogo="false"><ns3:seq>sq423</ns3:seq></ns3:JGroup><ns3:JGroup start="759" end="762" name="JGroup:1091749454" outlineColour="-65536" displayBoxes="true" displayText="true" colourText="false" textCol1="-16777216" textCol2="-1" textColThreshold="0" showUnconserved="false" ignoreGapsinConsensus="true" showConsensusHistogram="true" showSequenceLogo="true" normaliseSequenceLogo="false"><ns3:seq>sq1</ns3:seq><ns3:seq>sq3</ns3:seq><ns3:seq>sq5</ns3:seq><ns3:seq>sq7</ns3:seq></ns3:JGroup><ns3:JGroup start="759" end="762" name="JGroup:1962522474" outlineColour="-65536" displayBoxes="true" displayText="true" colourText="false" textCol1="-16777216" textCol2="-1" textColThreshold="0" showUnconserved="false" ignoreGapsinConsensus="true" showConsensusHistogram="true" showSequenceLogo="true" normaliseSequenceLogo="false"><ns3:seq>sq53</ns3:seq></ns3:JGroup><ns3:JGroup start="758" end="761" name="JGroup:581790876" outlineColour="-65536" displayBoxes="true" displayText="true" colourText="false" textCol1="-16777216" textCol2="-1" textColThreshold="0" showUnconserved="false" ignoreGapsinConsensus="true" showConsensusHistogram="true" showSequenceLogo="true" normaliseSequenceLogo="false"><ns3:seq>sq75</ns3:seq></ns3:JGroup><ns3:JGroup start="758" end="761" name="JGroup:683574440" outlineColour="-65536" displayBoxes="true" displayText="true" colourText="false" textCol1="-16777216" textCol2="-1" textColThreshold="0" showUnconserved="false" ignoreGapsinConsensus="true" showConsensusHistogram="true" showSequenceLogo="true" normaliseSequenceLogo="false"><ns3:seq>sq91</ns3:seq></ns3:JGroup><ns3:JGroup start="759" end="762" name="JGroup:902384180" outlineColour="-65536" displayBoxes="true" displayText="true" colourText="false" textCol1="-16777216" textCol2="-1" textColThreshold="0" showUnconserved="false" ignoreGapsinConsensus="true" showConsensusHistogram="true" showSequenceLogo="true" normaliseSequenceLogo="false"><ns3:seq>sq101</ns3:seq><ns3:seq>sq103</ns3:seq><ns3:seq>sq105</ns3:seq><ns3:seq>sq107</ns3:seq></ns3:JGroup><ns3:JGroup start="759" end="762" name="JGroup:8766413" outlineColour="-65536" displayBoxes="true" displayText="true" colourText="false" textCol1="-16777216" textCol2="-1" textColThreshold="0" showUnconserved="false" ignoreGapsinConsensus="true" showConsensusHistogram="true" showSequenceLogo="true" normaliseSequenceLogo="false"><ns3:seq>sq115</ns3:seq><ns3:seq>sq117</ns3:seq><ns3:seq>sq119</ns3:seq><ns3:seq>sq121</ns3:seq><ns3:seq>sq123</ns3:seq><ns3:seq>sq125</ns3:seq><ns3:seq>sq127</ns3:seq><ns3:seq>sq129</ns3:seq></ns3:JGroup><ns3:JGroup start="759" end="762" name="JGroup:412037657" outlineColour="-65536" displayBoxes="true" displayText="true" colourText="false" textCol1="-16777216" textCol2="-1" textColThreshold="0" showUnconserved="false" ignoreGapsinConsensus="true" showConsensusHistogram="true" showSequenceLogo="true" normaliseSequenceLogo="false"><ns3:seq>sq135</ns3:seq></ns3:JGroup><ns3:JGroup start="759" end="762" name="JGroup:1418870212" outlineColour="-52480" displayBoxes="true" displayText="true" colourText="false" textCol1="-16777216" textCol2="-1" textColThreshold="0" showUnconserved="false" ignoreGapsinConsensus="true" showConsensusHistogram="true" showSequenceLogo="true" normaliseSequenceLogo="false"><ns3:seq>sq139</ns3:seq><ns3:seq>sq141</ns3:seq><ns3:seq>sq143</ns3:seq><ns3:seq>sq145</ns3:seq><ns3:seq>sq147</ns3:seq><ns3:seq>sq149</ns3:seq><ns3:seq>sq151</ns3:seq><ns3:seq>sq153</ns3:seq><ns3:seq>sq155</ns3:seq><ns3:seq>sq157</ns3:seq><ns3:seq>sq159</ns3:seq><ns3:seq>sq161</ns3:seq><ns3:seq>sq163</ns3:seq><ns3:seq>sq165</ns3:seq><ns3:seq>sq167</ns3:seq><ns3:seq>sq169</ns3:seq><ns3:seq>sq171</ns3:seq><ns3:seq>sq173</ns3:seq><ns3:seq>sq175</ns3:seq><ns3:seq>sq177</ns3:seq><ns3:seq>sq179</ns3:seq><ns3:seq>sq181</ns3:seq><ns3:seq>sq183</ns3:seq><ns3:seq>sq185</ns3:seq><ns3:seq>sq187</ns3:seq></ns3:JGroup><ns3:JGroup start="759" end="762" name="JGroup:904097907" outlineColour="-65536" displayBoxes="true" displayText="true" colourText="false" textCol1="-16777216" textCol2="-1" textColThreshold="0" showUnconserved="false" ignoreGapsinConsensus="true" showConsensusHistogram="true" showSequenceLogo="true" normaliseSequenceLogo="false"><ns3:seq>sq193</ns3:seq></ns3:JGroup><ns3:JGroup start="741" end="741" name="JGroup:128259555" outlineColour="-16777216" displayBoxes="true" displayText="true" colourText="false" textCol1="-16777216" textCol2="-1" textColThreshold="0" showUnconserved="false" ignoreGapsinConsensus="true" showConsensusHistogram="true" showSequenceLogo="true" normaliseSequenceLogo="false"><ns3:seq>sq215</ns3:seq></ns3:JGroup><ns3:JGroup start="753" end="758" name="JGroup:884413059" outlineColour="-16777216" displayBoxes="true" displayText="true" colourText="false" textCol1="-16777216" textCol2="-1" textColThreshold="0" showUnconserved="false" ignoreGapsinConsensus="true" showConsensusHistogram="true" showSequenceLogo="true" normaliseSequenceLogo="false"><ns3:seq>sq215</ns3:seq></ns3:JGroup><ns3:JGroup start="741" end="741" name="JGroup:1202171773" outlineColour="-16777216" displayBoxes="true" displayText="true" colourText="false" textCol1="-16777216" textCol2="-1" textColThreshold="0" showUnconserved="false" ignoreGapsinConsensus="true" showConsensusHistogram="true" showSequenceLogo="true" normaliseSequenceLogo="false"><ns3:seq>sq217</ns3:seq><ns3:seq>sq219</ns3:seq><ns3:seq>sq221</ns3:seq></ns3:JGroup><ns3:JGroup start="753" end="758" name="JGroup:1675526551" outlineColour="-16777216" displayBoxes="true" displayText="true" colourText="false" textCol1="-16777216" textCol2="-1" textColThreshold="0" showUnconserved="false" ignoreGapsinConsensus="true" showConsensusHistogram="true" showSequenceLogo="true" normaliseSequenceLogo="false"><ns3:seq>sq217</ns3:seq><ns3:seq>sq219</ns3:seq><ns3:seq>sq221</ns3:seq></ns3:JGroup><ns3:JGroup start="741" end="741" name="JGroup:1219477487" outlineColour="-16777216" displayBoxes="true" displayText="true" colourText="false" textCol1="-16777216" textCol2="-1" textColThreshold="0" showUnconserved="false" ignoreGapsinConsensus="true" showConsensusHistogram="true" showSequenceLogo="true" normaliseSequenceLogo="false"><ns3:seq>sq225</ns3:seq><ns3:seq>sq227</ns3:seq><ns3:seq>sq229</ns3:seq></ns3:JGroup><ns3:JGroup start="753" end="758" name="JGroup:453777653" outlineColour="-16777216" displayBoxes="true" displayText="true" colourText="false" textCol1="-16777216" textCol2="-1" textColThreshold="0" showUnconserved="false" ignoreGapsinConsensus="true" showConsensusHistogram="true" showSequenceLogo="true" normaliseSequenceLogo="false"><ns3:seq>sq225</ns3:seq><ns3:seq>sq227</ns3:seq><ns3:seq>sq229</ns3:seq></ns3:JGroup><ns3:JGroup start="743" end="743" name="JGroup:1112692690" outlineColour="-16777216" displayBoxes="true" displayText="true" colourText="false" textCol1="-16777216" textCol2="-1" textColThreshold="0" showUnconserved="false" ignoreGapsinConsensus="true" showConsensusHistogram="true" showSequenceLogo="true" normaliseSequenceLogo="false"><ns3:seq>sq235</ns3:seq></ns3:JGroup><ns3:JGroup start="744" end="744" name="JGroup:1609564817" outlineColour="-16777216" displayBoxes="true" displayText="true" colourText="false" textCol1="-16777216" textCol2="-1" textColThreshold="0" showUnconserved="false" ignoreGapsinConsensus="true" showConsensusHistogram="true" showSequenceLogo="true" normaliseSequenceLogo="false"><ns3:seq>sq235</ns3:seq></ns3:JGroup><ns3:JGroup start="746" end="750" name="JGroup:704242154" outlineColour="-16777216" displayBoxes="true" displayText="true" colourText="false" textCol1="-16777216" textCol2="-1" textColThreshold="0" showUnconserved="false" ignoreGapsinConsensus="true" showConsensusHistogram="true" showSequenceLogo="true" normaliseSequenceLogo="false"><ns3:seq>sq235</ns3:seq></ns3:JGroup><ns3:JGroup start="753" end="756" name="JGroup:1289464668" outlineColour="-16777216" displayBoxes="true" displayText="true" colourText="false" textCol1="-16777216" textCol2="-1" textColThreshold="0" showUnconserved="false" ignoreGapsinConsensus="true" showConsensusHistogram="true" showSequenceLogo="true" normaliseSequenceLogo="false"><ns3:seq>sq235</ns3:seq></ns3:JGroup><ns3:JGroup start="741" end="741" name="JGroup:644366963" outlineColour="-16777216" displayBoxes="true" displayText="true" colourText="false" textCol1="-16777216" textCol2="-1" textColThreshold="0" showUnconserved="false" ignoreGapsinConsensus="true" showConsensusHistogram="true" showSequenceLogo="true" normaliseSequenceLogo="false"><ns3:seq>sq241</ns3:seq><ns3:seq>sq243</ns3:seq></ns3:JGroup><ns3:JGroup start="743" end="750" name="JGroup:148152057" outlineColour="-16777216" displayBoxes="true" displayText="true" colourText="false" textCol1="-16777216" textCol2="-1" textColThreshold="0" showUnconserved="false" ignoreGapsinConsensus="true" showConsensusHistogram="true" showSequenceLogo="true" normaliseSequenceLogo="false"><ns3:seq>sq241</ns3:seq><ns3:seq>sq243</ns3:seq></ns3:JGroup><ns3:JGroup start="752" end="752" name="JGroup:264364503" outlineColour="-16777216" displayBoxes="true" displayText="true" colourText="false" textCol1="-16777216" textCol2="-1" textColThreshold="0" showUnconserved="false" ignoreGapsinConsensus="true" showConsensusHistogram="true" showSequenceLogo="true" normaliseSequenceLogo="false"><ns3:seq>sq241</ns3:seq><ns3:seq>sq243</ns3:seq></ns3:JGroup><ns3:JGroup start="757" end="757" name="JGroup:1970776925" outlineColour="-16777216" displayBoxes="true" displayText="true" colourText="false" textCol1="-16777216" textCol2="-1" textColThreshold="0" showUnconserved="false" ignoreGapsinConsensus="true" showConsensusHistogram="true" showSequenceLogo="true" normaliseSequenceLogo="false"><ns3:seq>sq241</ns3:seq><ns3:seq>sq243</ns3:seq></ns3:JGroup><ns3:JGroup start="741" end="741" name="JGroup:1013995245" outlineColour="-16777216" displayBoxes="true" displayText="true" colourText="false" textCol1="-16777216" textCol2="-1" textColThreshold="0" showUnconserved="false" ignoreGapsinConsensus="true" showConsensusHistogram="true" showSequenceLogo="true" normaliseSequenceLogo="false"><ns3:seq>sq247</ns3:seq><ns3:seq>sq249</ns3:seq></ns3:JGroup><ns3:JGroup start="743" end="750" name="JGroup:633516237" outlineColour="-16777216" displayBoxes="true" displayText="true" colourText="false" textCol1="-16777216" textCol2="-1" textColThreshold="0" showUnconserved="false" ignoreGapsinConsensus="true" showConsensusHistogram="true" showSequenceLogo="true" normaliseSequenceLogo="false"><ns3:seq>sq247</ns3:seq><ns3:seq>sq249</ns3:seq></ns3:JGroup><ns3:JGroup start="755" end="758" name="JGroup:1407978070" outlineColour="-16777216" displayBoxes="true" displayText="true" colourText="false" textCol1="-16777216" textCol2="-1" textColThreshold="0" showUnconserved="false" ignoreGapsinConsensus="true" showConsensusHistogram="true" showSequenceLogo="true" normaliseSequenceLogo="false"><ns3:seq>sq247</ns3:seq><ns3:seq>sq249</ns3:seq></ns3:JGroup><ns3:JGroup start="741" end="741" name="JGroup:35292568" outlineColour="-16777216" displayBoxes="true" displayText="true" colourText="false" textCol1="-16777216" textCol2="-1" textColThreshold="0" showUnconserved="false" ignoreGapsinConsensus="true" showConsensusHistogram="true" showSequenceLogo="true" normaliseSequenceLogo="false"><ns3:seq>sq261</ns3:seq><ns3:seq>sq263</ns3:seq></ns3:JGroup><ns3:JGroup start="743" end="750" name="JGroup:1456961120" outlineColour="-16777216" displayBoxes="true" displayText="true" colourText="false" textCol1="-16777216" textCol2="-1" textColThreshold="0" showUnconserved="false" ignoreGapsinConsensus="true" showConsensusHistogram="true" showSequenceLogo="true" normaliseSequenceLogo="false"><ns3:seq>sq261</ns3:seq><ns3:seq>sq263</ns3:seq></ns3:JGroup><ns3:JGroup start="755" end="758" name="JGroup:1810286819" outlineColour="-16777216" displayBoxes="true" displayText="true" colourText="false" textCol1="-16777216" textCol2="-1" textColThreshold="0" showUnconserved="false" ignoreGapsinConsensus="true" showConsensusHistogram="true" showSequenceLogo="true" normaliseSequenceLogo="false"><ns3:seq>sq261</ns3:seq><ns3:seq>sq263</ns3:seq></ns3:JGroup><ns3:JGroup start="741" end="741" name="JGroup:1314293167" outlineColour="-16777216" displayBoxes="true" displayText="true" colourText="false" textCol1="-16777216" textCol2="-1" textColThreshold="0" showUnconserved="false" ignoreGapsinConsensus="true" showConsensusHistogram="true" showSequenceLogo="true" normaliseSequenceLogo="false"><ns3:seq>sq297</ns3:seq></ns3:JGroup><ns3:JGroup start="743" end="744" name="JGroup:39615643" outlineColour="-16777216" displayBoxes="true" displayText="true" colourText="false" textCol1="-16777216" textCol2="-1" textColThreshold="0" showUnconserved="false" ignoreGapsinConsensus="true" showConsensusHistogram="true" showSequenceLogo="true" normaliseSequenceLogo="false"><ns3:seq>sq297</ns3:seq></ns3:JGroup><ns3:JGroup start="746" end="750" name="JGroup:1959285784" outlineColour="-16777216" displayBoxes="true" displayText="true" colourText="false" textCol1="-16777216" textCol2="-1" textColThreshold="0" showUnconserved="false" ignoreGapsinConsensus="true" showConsensusHistogram="true" showSequenceLogo="true" normaliseSequenceLogo="false"><ns3:seq>sq297</ns3:seq></ns3:JGroup><ns3:JGroup start="752" end="758" name="JGroup:1046418521" outlineColour="-16777216" displayBoxes="true" displayText="true" colourText="false" textCol1="-16777216" textCol2="-1" textColThreshold="0" showUnconserved="false" ignoreGapsinConsensus="true" showConsensusHistogram="true" showSequenceLogo="true" normaliseSequenceLogo="false"><ns3:seq>sq297</ns3:seq></ns3:JGroup><ns3:JGroup start="743" end="745" name="JGroup:755568283" outlineColour="-16777216" displayBoxes="true" displayText="true" colourText="false" textCol1="-16777216" textCol2="-1" textColThreshold="0" showUnconserved="false" ignoreGapsinConsensus="true" showConsensusHistogram="true" showSequenceLogo="true" normaliseSequenceLogo="false"><ns3:seq>sq301</ns3:seq></ns3:JGroup><ns3:JGroup start="746" end="751" name="JGroup:785913202" outlineColour="-16777216" displayBoxes="true" displayText="true" colourText="false" textCol1="-16777216" textCol2="-1" textColThreshold="0" showUnconserved="false" ignoreGapsinConsensus="true" showConsensusHistogram="true" showSequenceLogo="true" normaliseSequenceLogo="false"><ns3:seq>sq301</ns3:seq></ns3:JGroup><ns3:JGroup start="755" end="758" name="JGroup:776960184" outlineColour="-16777216" displayBoxes="true" displayText="true" colourText="false" textCol1="-16777216" textCol2="-1" textColThreshold="0" showUnconserved="false" ignoreGapsinConsensus="true" showConsensusHistogram="true" showSequenceLogo="true" normaliseSequenceLogo="false"><ns3:seq>sq301</ns3:seq></ns3:JGroup><ns3:JGroup start="785" end="788" name="JGroup:311331505" outlineColour="-65536" displayBoxes="true" displayText="true" colourText="false" textCol1="-16777216" textCol2="-1" textColThreshold="0" showUnconserved="false" ignoreGapsinConsensus="true" showConsensusHistogram="true" showSequenceLogo="true" normaliseSequenceLogo="false"><ns3:seq>sq451</ns3:seq></ns3:JGroup><ns3:JGroup start="785" end="788" name="JGroup:1484476041" outlineColour="-65536" displayBoxes="true" displayText="true" colourText="false" textCol1="-16777216" textCol2="-1" textColThreshold="0" showUnconserved="false" ignoreGapsinConsensus="true" showConsensusHistogram="true" showSequenceLogo="true" normaliseSequenceLogo="false"><ns3:seq>sq457</ns3:seq><ns3:seq>sq459</ns3:seq><ns3:seq>sq461</ns3:seq><ns3:seq>sq463</ns3:seq><ns3:seq>sq465</ns3:seq><ns3:seq>sq467</ns3:seq><ns3:seq>sq469</ns3:seq><ns3:seq>sq471</ns3:seq><ns3:seq>sq473</ns3:seq><ns3:seq>sq475</ns3:seq></ns3:JGroup><ns3:JGroup start="785" end="788" name="JGroup:1710838500" outlineColour="-65485" displayBoxes="true" displayText="true" colourText="false" textCol1="-16777216" textCol2="-1" textColThreshold="0" showUnconserved="false" ignoreGapsinConsensus="true" showConsensusHistogram="true" showSequenceLogo="true" normaliseSequenceLogo="false"><ns3:seq>sq479</ns3:seq></ns3:JGroup><ns3:JGroup start="785" end="788" name="JGroup:65921242" outlineColour="-65536" displayBoxes="true" displayText="true" colourText="false" textCol1="-16777216" textCol2="-1" textColThreshold="0" showUnconserved="false" ignoreGapsinConsensus="true" showConsensusHistogram="true" showSequenceLogo="true" normaliseSequenceLogo="false"><ns3:seq>sq483</ns3:seq><ns3:seq>sq485</ns3:seq><ns3:seq>sq487</ns3:seq><ns3:seq>sq489</ns3:seq><ns3:seq>sq491</ns3:seq><ns3:seq>sq493</ns3:seq><ns3:seq>sq495</ns3:seq><ns3:seq>sq497</ns3:seq><ns3:seq>sq499</ns3:seq><ns3:seq>sq501</ns3:seq><ns3:seq>sq503</ns3:seq><ns3:seq>sq505</ns3:seq><ns3:seq>sq507</ns3:seq><ns3:seq>sq509</ns3:seq><ns3:seq>sq511</ns3:seq><ns3:seq>sq513</ns3:seq><ns3:seq>sq515</ns3:seq><ns3:seq>sq517</ns3:seq><ns3:seq>sq519</ns3:seq><ns3:seq>sq521</ns3:seq><ns3:seq>sq523</ns3:seq><ns3:seq>sq525</ns3:seq><ns3:seq>sq527</ns3:seq><ns3:seq>sq529</ns3:seq></ns3:JGroup><ns3:JGroup start="785" end="788" name="JGroup:1707870825" outlineColour="-65536" displayBoxes="true" displayText="true" colourText="false" textCol1="-16777216" textCol2="-1" textColThreshold="0" showUnconserved="false" ignoreGapsinConsensus="true" showConsensusHistogram="true" showSequenceLogo="true" normaliseSequenceLogo="false"><ns3:seq>sq533</ns3:seq><ns3:seq>sq535</ns3:seq><ns3:seq>sq537</ns3:seq><ns3:seq>sq539</ns3:seq><ns3:seq>sq541</ns3:seq><ns3:seq>sq543</ns3:seq></ns3:JGroup><ns3:JGroup start="785" end="788" name="JGroup:2031086041" outlineColour="-65536" displayBoxes="true" displayText="true" colourText="false" textCol1="-16777216" textCol2="-1" textColThreshold="0" showUnconserved="false" ignoreGapsinConsensus="true" showConsensusHistogram="true" showSequenceLogo="true" normaliseSequenceLogo="false"><ns3:seq>sq85</ns3:seq><ns3:seq>sq87</ns3:seq></ns3:JGroup><ns3:JGroup start="785" end="788" name="JGroup:961960992" outlineColour="-65536" displayBoxes="true" displayText="true" colourText="false" textCol1="-16777216" textCol2="-1" textColThreshold="0" showUnconserved="false" ignoreGapsinConsensus="true" showConsensusHistogram="true" showSequenceLogo="true" normaliseSequenceLogo="false"><ns3:seq>sq93</ns3:seq><ns3:seq>sq95</ns3:seq><ns3:seq>sq97</ns3:seq></ns3:JGroup><ns3:JGroup start="785" end="788" name="JGroup:1640174759" outlineColour="-52480" displayBoxes="true" displayText="true" colourText="false" textCol1="-16777216" textCol2="-1" textColThreshold="0" showUnconserved="false" ignoreGapsinConsensus="true" showConsensusHistogram="true" showSequenceLogo="true" normaliseSequenceLogo="false"><ns3:seq>sq109</ns3:seq><ns3:seq>sq111</ns3:seq></ns3:JGroup><ns3:JGroup start="785" end="788" name="JGroup:33385757" outlineColour="-65536" displayBoxes="true" displayText="true" colourText="false" textCol1="-16777216" textCol2="-1" textColThreshold="0" showUnconserved="false" ignoreGapsinConsensus="true" showConsensusHistogram="true" showSequenceLogo="true" normaliseSequenceLogo="false"><ns3:seq>sq131</ns3:seq><ns3:seq>sq133</ns3:seq></ns3:JGroup><ns3:JGroup start="785" end="788" name="JGroup:256198709" outlineColour="-65536" displayBoxes="true" displayText="true" colourText="false" textCol1="-16777216" textCol2="-1" textColThreshold="0" showUnconserved="false" ignoreGapsinConsensus="true" showConsensusHistogram="true" showSequenceLogo="true" normaliseSequenceLogo="false"><ns3:seq>sq137</ns3:seq></ns3:JGroup><ns3:JGroup start="785" end="788" name="JGroup:2135670608" outlineColour="-65536" displayBoxes="true" displayText="true" colourText="false" textCol1="-16777216" textCol2="-1" textColThreshold="0" showUnconserved="false" ignoreGapsinConsensus="true" showConsensusHistogram="true" showSequenceLogo="true" normaliseSequenceLogo="false"><ns3:seq>sq209</ns3:seq></ns3:JGroup><ns3:JGroup start="785" end="788" name="JGroup:68622554" outlineColour="-65536" displayBoxes="true" displayText="true" colourText="false" textCol1="-16777216" textCol2="-1" textColThreshold="0" showUnconserved="false" ignoreGapsinConsensus="true" showConsensusHistogram="true" showSequenceLogo="true" normaliseSequenceLogo="false"><ns3:seq>sq231</ns3:seq></ns3:JGroup><ns3:JGroup start="785" end="788" name="JGroup:1543931718" outlineColour="-65536" displayBoxes="true" displayText="true" colourText="false" textCol1="-16777216" textCol2="-1" textColThreshold="0" showUnconserved="false" ignoreGapsinConsensus="true" showConsensusHistogram="true" showSequenceLogo="true" normaliseSequenceLogo="false"><ns3:seq>sq395</ns3:seq><ns3:seq>sq397</ns3:seq></ns3:JGroup><ns3:JGroup start="785" end="788" name="JGroup:1336761016" outlineColour="-65536" displayBoxes="true" displayText="true" colourText="false" textCol1="-16777216" textCol2="-1" textColThreshold="0" showUnconserved="false" ignoreGapsinConsensus="true" showConsensusHistogram="true" showSequenceLogo="true" normaliseSequenceLogo="false"><ns3:seq>sq401</ns3:seq></ns3:JGroup><ns3:JGroup start="758" end="761" name="JGroup:81737547" outlineColour="-65485" displayBoxes="true" displayText="true" colourText="false" textCol1="-16777216" textCol2="-1" textColThreshold="0" showUnconserved="false" ignoreGapsinConsensus="true" showConsensusHistogram="true" showSequenceLogo="true" normaliseSequenceLogo="false"><ns3:seq>sq399</ns3:seq></ns3:JGroup><ns3:JGroup start="758" end="761" name="JGroup:1311832873" outlineColour="-65536" displayBoxes="true" displayText="true" colourText="false" textCol1="-16777216" textCol2="-1" textColThreshold="0" showUnconserved="false" ignoreGapsinConsensus="true" showConsensusHistogram="true" showSequenceLogo="true" normaliseSequenceLogo="false"><ns3:seq>sq403</ns3:seq><ns3:seq>sq405</ns3:seq><ns3:seq>sq407</ns3:seq><ns3:seq>sq409</ns3:seq><ns3:seq>sq411</ns3:seq><ns3:seq>sq413</ns3:seq><ns3:seq>sq415</ns3:seq><ns3:seq>sq417</ns3:seq><ns3:seq>sq419</ns3:seq><ns3:seq>sq421</ns3:seq><ns3:seq>sq423</ns3:seq><ns3:seq>sq425</ns3:seq><ns3:seq>sq427</ns3:seq><ns3:seq>sq429</ns3:seq></ns3:JGroup><ns3:JGroup start="758" end="761" name="JGroup:929172575" outlineColour="-52480" displayBoxes="true" displayText="true" colourText="false" textCol1="-16777216" textCol2="-1" textColThreshold="0" showUnconserved="false" ignoreGapsinConsensus="true" showConsensusHistogram="true" showSequenceLogo="true" normaliseSequenceLogo="false"><ns3:seq>sq433</ns3:seq><ns3:seq>sq435</ns3:seq><ns3:seq>sq437</ns3:seq><ns3:seq>sq439</ns3:seq><ns3:seq>sq441</ns3:seq></ns3:JGroup><ns3:JGroup start="759" end="762" name="JGroup:448550731" outlineColour="-65536" displayBoxes="true" displayText="true" colourText="false" textCol1="-16777216" textCol2="-1" textColThreshold="0" showUnconserved="false" ignoreGapsinConsensus="true" showConsensusHistogram="true" showSequenceLogo="true" normaliseSequenceLogo="false"><ns3:seq>sq445</ns3:seq></ns3:JGroup><ns3:JGroup start="758" end="761" name="JGroup:1685008667" outlineColour="-65536" displayBoxes="true" displayText="true" colourText="false" textCol1="-16777216" textCol2="-1" textColThreshold="0" showUnconserved="false" ignoreGapsinConsensus="true" showConsensusHistogram="true" showSequenceLogo="true" normaliseSequenceLogo="false"><ns3:seq>sq447</ns3:seq></ns3:JGroup><ns3:JGroup start="759" end="762" name="JGroup:999182466" outlineColour="-65485" displayBoxes="true" displayText="true" colourText="false" textCol1="-16777216" textCol2="-1" textColThreshold="0" showUnconserved="false" ignoreGapsinConsensus="true" showConsensusHistogram="true" showSequenceLogo="true" normaliseSequenceLogo="false"><ns3:seq>sq197</ns3:seq></ns3:JGroup><ns3:JGroup start="759" end="762" name="JGroup:1600526758" outlineColour="-52480" displayBoxes="true" displayText="true" colourText="false" textCol1="-16777216" textCol2="-1" textColThreshold="0" showUnconserved="false" ignoreGapsinConsensus="true" showConsensusHistogram="true" showSequenceLogo="true" normaliseSequenceLogo="false"><ns3:seq>sq201</ns3:seq><ns3:seq>sq203</ns3:seq></ns3:JGroup><ns3:JGroup start="759" end="762" name="JGroup:529726782" outlineColour="-52480" displayBoxes="true" displayText="true" colourText="false" textCol1="-16777216" textCol2="-1" textColThreshold="0" showUnconserved="false" ignoreGapsinConsensus="true" showConsensusHistogram="true" showSequenceLogo="true" normaliseSequenceLogo="false"><ns3:seq>sq213</ns3:seq></ns3:JGroup><ns3:JGroup start="759" end="762" name="JGroup:1332646920" outlineColour="-65536" displayBoxes="true" displayText="true" colourText="false" textCol1="-16777216" textCol2="-1" textColThreshold="0" showUnconserved="false" ignoreGapsinConsensus="true" showConsensusHistogram="true" showSequenceLogo="true" normaliseSequenceLogo="false"><ns3:seq>sq223</ns3:seq></ns3:JGroup><ns3:JGroup start="759" end="762" name="JGroup:1188402470" outlineColour="-65536" displayBoxes="true" displayText="true" colourText="false" textCol1="-16777216" textCol2="-1" textColThreshold="0" showUnconserved="false" ignoreGapsinConsensus="true" showConsensusHistogram="true" showSequenceLogo="true" normaliseSequenceLogo="false"><ns3:seq>sq233</ns3:seq></ns3:JGroup><ns3:JGroup start="758" end="761" name="JGroup:1613283726" outlineColour="-65536" displayBoxes="true" displayText="true" colourText="false" textCol1="-16777216" textCol2="-1" textColThreshold="0" showUnconserved="false" ignoreGapsinConsensus="true" showConsensusHistogram="true" showSequenceLogo="true" normaliseSequenceLogo="false"><ns3:seq>sq237</ns3:seq><ns3:seq>sq239</ns3:seq></ns3:JGroup><ns3:JGroup start="759" end="762" name="JGroup:816148965" outlineColour="-52480" displayBoxes="true" displayText="true" colourText="false" textCol1="-16777216" textCol2="-1" textColThreshold="0" showUnconserved="false" ignoreGapsinConsensus="true" showConsensusHistogram="true" showSequenceLogo="true" normaliseSequenceLogo="false"><ns3:seq>sq245</ns3:seq></ns3:JGroup><ns3:JGroup start="758" end="761" name="JGroup:1349706830" outlineColour="-65485" displayBoxes="true" displayText="true" colourText="false" textCol1="-16777216" textCol2="-1" textColThreshold="0" showUnconserved="false" ignoreGapsinConsensus="true" showConsensusHistogram="true" showSequenceLogo="true" normaliseSequenceLogo="false"><ns3:seq>sq255</ns3:seq></ns3:JGroup><ns3:JGroup start="759" end="762" name="JGroup:472022955" outlineColour="-65536" displayBoxes="true" displayText="true" colourText="false" textCol1="-16777216" textCol2="-1" textColThreshold="0" showUnconserved="false" ignoreGapsinConsensus="true" showConsensusHistogram="true" showSequenceLogo="true" normaliseSequenceLogo="false"><ns3:seq>sq259</ns3:seq></ns3:JGroup><ns3:JGroup start="759" end="762" name="JGroup:1066412087" outlineColour="-65536" displayBoxes="true" displayText="true" colourText="false" textCol1="-16777216" textCol2="-1" textColThreshold="0" showUnconserved="false" ignoreGapsinConsensus="true" showConsensusHistogram="true" showSequenceLogo="true" normaliseSequenceLogo="false"><ns3:seq>sq265</ns3:seq><ns3:seq>sq267</ns3:seq><ns3:seq>sq269</ns3:seq><ns3:seq>sq271</ns3:seq><ns3:seq>sq273</ns3:seq><ns3:seq>sq275</ns3:seq><ns3:seq>sq277</ns3:seq><ns3:seq>sq279</ns3:seq><ns3:seq>sq281</ns3:seq><ns3:seq>sq283</ns3:seq><ns3:seq>sq285</ns3:seq><ns3:seq>sq287</ns3:seq><ns3:seq>sq289</ns3:seq><ns3:seq>sq291</ns3:seq><ns3:seq>sq293</ns3:seq><ns3:seq>sq295</ns3:seq></ns3:JGroup><ns3:JGroup start="759" end="762" name="JGroup:519610755" outlineColour="-65536" displayBoxes="true" displayText="true" colourText="false" textCol1="-16777216" textCol2="-1" textColThreshold="0" showUnconserved="false" ignoreGapsinConsensus="true" showConsensusHistogram="true" showSequenceLogo="true" normaliseSequenceLogo="false"><ns3:seq>sq303</ns3:seq><ns3:seq>sq305</ns3:seq><ns3:seq>sq307</ns3:seq></ns3:JGroup><ns3:JGroup start="758" end="761" name="JGroup:751799329" outlineColour="-52480" displayBoxes="true" displayText="true" colourText="false" textCol1="-16777216" textCol2="-1" textColThreshold="0" showUnconserved="false" ignoreGapsinConsensus="true" showConsensusHistogram="true" showSequenceLogo="true" normaliseSequenceLogo="false"><ns3:seq>sq309</ns3:seq></ns3:JGroup><ns3:JGroup start="759" end="762" name="JGroup:1815405976" outlineColour="-65536" displayBoxes="true" displayText="true" colourText="false" textCol1="-16777216" textCol2="-1" textColThreshold="0" showUnconserved="false" ignoreGapsinConsensus="true" showConsensusHistogram="true" showSequenceLogo="true" normaliseSequenceLogo="false"><ns3:seq>sq313</ns3:seq><ns3:seq>sq315</ns3:seq><ns3:seq>sq317</ns3:seq><ns3:seq>sq319</ns3:seq><ns3:seq>sq321</ns3:seq></ns3:JGroup><ns3:JGroup start="759" end="762" name="JGroup:1695878963" outlineColour="-65536" displayBoxes="true" displayText="true" colourText="false" textCol1="-16777216" textCol2="-1" textColThreshold="0" showUnconserved="false" ignoreGapsinConsensus="true" showConsensusHistogram="true" showSequenceLogo="true" normaliseSequenceLogo="false"><ns3:seq>sq325</ns3:seq><ns3:seq>sq327</ns3:seq></ns3:JGroup><ns3:JGroup start="759" end="762" name="JGroup:1348896393" outlineColour="-52480" displayBoxes="true" displayText="true" colourText="false" textCol1="-16777216" textCol2="-1" textColThreshold="0" showUnconserved="false" ignoreGapsinConsensus="true" showConsensusHistogram="true" showSequenceLogo="true" normaliseSequenceLogo="false"><ns3:seq>sq331</ns3:seq><ns3:seq>sq333</ns3:seq></ns3:JGroup><ns3:Viewport conservationSelected="false" pidSelected="false" bgColour="None" title="C:\Users\Ingrid\OneDrive\Documentos\MAESTRIA 2023-II\tesis-I\resultados tesis-II\papers\PAPER_IMAGENES\18S_alignmend\18S_Gtryp_272_CO.fasta" showFullId="true" rightAlignIds="false" showText="true" showColourText="false" showUnconserved="false" showBoxes="true" wrapAlignment="false" renderGaps="true" showSequenceFeatures="true" showNPfeatureTooltip="true" showDbRefTooltip="true" followHighlight="true" followSelection="true" showAnnotation="true" showGroupConservation="false" showGroupConsensus="false" showConsensusHistogram="true" showSequenceLogo="true" normaliseSequenceLogo="false" ignoreGapsinConsensus="false" startRes="719" startSeq="206" charWidth="9" charHeight="14" fontName="SansSerif" fontSize="10" fontStyle="0" idWidth="633" idWidthManuallyAdjusted="true" scaleProteinAsCdna="true" sequenceSetId="1573605215" gatheredViews="false" textCol1="-16777216" textCol2="-1" textColThreshold="0" id="1573605215.1635378213" showComplementFeatures="false" showComplementFeaturesOnTop="false" width="1366" height="689" xpos="0" ypos="0"/><ns3:FeatureSettings><ns3:setting type="CGGGGGATTAGGGTTCGA" colour="-26368" display="true" order="0.0"/><ns3:setting type="ACGCCCAGCGAATGAATG" colour="-10066177" display="true" order="0.0"/><ns3:setting type="GTGTAGTGGACTGCCATGG" colour="-6723841" display="true" order="0.0"/><ns3:setting type="ACTGCCCTATCAGCTGGTG" colour="-3381760" display="true" order="0.0"/><ns3:setting type="TGACTCAATTCATTCCGTGC" colour="-16777216" display="true" order="0.0"/><ns3:setting type="feature_1" colour="-26368" display="true" order="0.0"/><ns3:group name="F2 (FIP forward internal primer)" display="true"/><ns3:group name="B3c (rerverse complement_backward external primer)" display="true"/><ns3:group name="B2c(reverse complement_BIF backward internal primer)" display="true"/><ns3:group name="Jalview" display="true"/><ns3:group name="18S_crRNA" display="true"/><ns3:group name="LB(backward loop primer)" display="true"/></ns3:FeatureSettings></ns3:JalviewModel>
```
