## Supplemental File 2 for "LAMP-coupled CRISPR-Cas12a assays for upgrading molecular detection of *Leishmania* infections": 18S_Gtryp_272_CO.fasta.xml

```
<?xml version="1.0" encoding="UTF-8" standalone="yes"?><ns3:JalviewModel xmlns:ns2="www.vamsas.ac.uk/jalview/version2" xmlns:ns3="www.jalview.org"><ns3:creationDate>2025-06-30T11:12:16.408-05:00</ns3:creationDate><ns3:version>2.11.4.1</ns3:version><ns3:vamsasModel><ns2:SequenceSet gapChar="-" datasetId="ds01"><ns2:Sequence dsseqid="sq90" id="sq90"><ns2:sequence>GTTGACGGGAGCGGGGGATTAGGGTTCGATTCCGGAGAGGGAGCCTGAGAAATAGCTACCACTTCTACGGAGGGCAGCAGGCGCGCAAATTGCCCAATGTCAAAAAAAAACGATGAGGCAGCGAAAAGAAATAGAGCCGACAGTGCATTTTGTATTGTCGTTTTCAATGGGGGATATTTAAACCCATCCAAAATCGAGTAACAATTGGAGGACAAGTCTGGTGCCAGCACCCGCGGTAATTCCAGCTCCAAAAGCGTATATTAATGCTGTTGCTGTTAAAGGGTTCGTAGTTGAATTGTGGGCCTTTGAGGCGCAATGGTTTAGTCCCTTCCACTTCGGATTGGTGACCCATGCCCTTGAGGTCCGTGAACACTCAGAAACAAAAAACACGGGAGTGGTACCTTTCTGATTTTCGCATGTCATGCATGCCAGAGGGCGCCCGTGATTTTTACTGTGACTAAAAAAGTGTGACCAAAGCAGTCATTCGACTTGAATTAGAAAGCATGGGATAACAAAGGAGCAGCCTATGGGCCACCGTTTCGGCTTTTGTTGGTTTTAAAAGTCCATTGGAGATTATGGGGCTGTGCGACAAGCGGTCGGGTGATTCCCCCTTCGCGGGGGCACTCGTCGCCTTTGTGGGAAATCCGTGACGGCGTCGATGGACTTCGGTCCATCCTCCCGCCACCTTCCCTCAACTCGCGGCATCCAGGAATGAAGGAGGGTAGTTCGGGGGAGAACGTACTGGTGCGTCAGAGGTGAAATTCTTAGACCGCACCAAGACGAACTACAGCGAAGGCATTCTTCAAGGATACCTTCCTCAATCAAGAACCAAAGTGTGGGGATCGAAGATGATTAGAGACCATTGTAGTCCACACTGCAAACGATGACACCCATGAATTGGGGAGTTTTTGGTCGTAGGCAGGTCGAGTTCATCTCGCTCCTCGTCTCGCCAATGAATATTAATTTACGTGCATATTCTTTTTGGTCCTCGCAAGGGGACCTTTAACGGGAATATCCTCAGCACGTTATCTGACTTCTTCACGCGAAAGCTTTGAGGTTACAGTCTCAGGGGGGAGTACGTTCGCAAGAGTGAAACTTAAAGAAATTGACGGAATGGCACCACAAGACGTGGAGCGTGCGGTTTAATTTGAC</ns2:sequence><ns2:name>KC753537.1_Trypanosoma_sp._AB-2013_isolate_G8_18S_ribosomal_RNA_gene,_complete_sequence;_and_18S_ribosomal_RNA_gene,_partial_sequence</ns2:name></ns2:Sequence><ns2:Sequence dsseqid="sq2" id="sq2"><ns2:sequence>GCCAAGCTAATACATGAACCAAAGGGACGTCCTCTGTTACGGCGGTGGGGCAACTCACTGTCATGGGGCGTCCAGCGAATGAATGAAATTAAAACCAATGCCTTCACCGGCAGTAACACCCAGAAGTGTTGACTCAATTCATTCCGTGCGAAAGCTGGATTTCTTATCCGGCGTCTTTTGACGAACAACTGCCCTATCAGCCAGTGATGGCCGTGTAGTGGACTGCCATGGCGTTGACGGGAGCGGGGGATTAGGGTTCGATTCCGGAGAGGGAGCCTGAGAAATAGCTACCACTTCTACGGAGGGCAGCAGGCGCGCAAATTGCCCAATGTCAAAAAAAAACGATGAGGCAGCGAAAAGAAATAGAGCCGACAGTGCCTAGTGCATTGTCGTTTTCAATGGGGGATATTTAAACCCATCCAAAATCGAGTAACAATTGGAGGACAAGTCTGGTGCCAGCACCCGCGGTAATTCCAGCTCCAAAAGCGTATATTAATGCTGTTGCTGTTAAAGGGTTCGTAGTTGAATTGTGGGCCTTTGAGGCGCAATGGTTTGTCCCGTCCACCTCGGATTGGTGACCCATGCCCTTGAGGTCCGTGAACACTCAGAAACAAGAAACACGGGAGCGGTTCCTTCCTGATTTTCGCATGTCATGCATGCCAGGGGGCGTCCGTGATTTTTACTGTGACTAAAAAAGTGTGACCAAAGCAGTCATTCGACTTGAATTAGAAAGCATGGGATAACAAAGGAGCAGCCTATGGGCCACCGTTTCGGCTTTTGTTGGTTTTAAAAGTCCATTGGAGATTATGGCGTCGTGCGACAAGCGTCTGGGTGATTCCCCTTTTGGGGCGCCCGTCGCCTTTGCGGGAAATCCGTGTCGGTGTTGATGAGCTTCGGCCCATCTCTCCGGCGCCTTCCCGTGACTCACGGCATCCAGGAATGAAGGAGGGTAGTTCGGGGGAGAACGTACTGGCGCGTCAGAGGTGAAATTCTTAGACCGCGCCAAGACGAACTACAGCGAAGGCATTCTTCAAGGATACCTTCCTCAATCAAGAACCAAAGTGTGGGGATCGAAGATGATTAGAGACCATTGTAGTCCACACTGCAAACGATGACACCCATGAATTGGGGAATTTTTGGTCGTAGGCGAGGTCGGGTTCATCTCGCTCCTCGCCTCGCCAATGGATATCAATTTACGTGCAT</ns2:sequence><ns2:name>JX178198.1_Trypanosoma_cf._cervi_PJH-2013_isolate_Elk_328_clone_Cl_20_18S_ribosomal_RNA_gene,_partial_sequence</ns2:name></ns2:Sequence><ns2:Sequence dsseqid="sq4" id="sq4"><ns2:sequence>GCCAAGCTAATACATGAACCAAAGGGACGTCCTCTGTTACGGCGGTGGGGCAACTCACTGTCATGGGGCGTCCAGCGAATGAATGAAATTAAAACCAATGCCTTCACCGGCAGTAACACCCAGAAGTGTTGACTCAATTCATTCCGTGCGAAAGCTGGATTTCTTATCCGGCGTCTTTTGACGAACAACTGCCCTATCAGCCAGTGATGGCCGTGTAGTGGACTGCCATGGCGTTGACGGGAGCGGGGGATTAGGGTTCGATTCCGGAGAGGGAGCCTGAGAAATAGCTACCACTTCTACGGAGGGCAGCAGGCGCGCAAATTGCCCAATGTCAAAAAAAAACGATGAGGCGGCGAAAAGAAATAGAGCCGACAGTGCCTAGTGCATTGTCGTTTTCAATGGGGGATATTTAAACCCATCCAAAATCGAGTAACAATTGGAGGACAAGTCTGGTGCCAGCACCCGCGGTAATTCCAGCTCCAAAAGCGTATATTAATGCTGTTGCTGTTAAAGGGTTCGTAGTTGAATTGTGGGCCTTTGAGGCGCAATGGTTTGTCCCGTCCACCTCGGATTGGTGACCCATGCCCTTGAGGTCCGTGAACACTCAGAAACAAGAAACACGGGAGCGGTTCCTTCCTGATTTTCGCATGTCATGCATGCCAGGGGGCGTCCGTGATTTTTACTGTGACTAAAAAAGTGTGACCAAAGCAGTCATTCGACTTGAATTAGAAAGCATGGGATAACAAAGGAGCAGCCTATGGGCCACCGTTTCGGCTTTTGTTGGTTTTAAAAGTCCATTGGAGATTATGGCGTCGTGCGACAAGCGTCTGGGTTTTCCTCATTTATGAGGTACCCGTCGCCTTTGCGGGAAATCCGTGTCGGTGCTGTATGGGTTTCGGCCCATCTGCCCGGCGCCTTCCCGTGACTCACGGCATCCAGGAATGAAGGAGGGTAGTTCGGGGGAGAACGTACTGGCGCGTCAGAGGTGAAATTCTTAGACCGCGCCAAGACGAACTACAGCGAAGGCATTCTTCAAGGATACCTTCCTCAATCAAGAACCAAAGTGTGGGGATCGAAGATGATTAGAGACCATTGTAGTCCACACTGCAAACGATGACACCCATGAATTGGGGAATTTTTGGTCGCAGGCGGGGTCGGGTTCATCTCGCTCCTCGCCTCGCCAATGGATATCAATTTACGTGCAT</ns2:sequence><ns2:name>JX178201.1_Trypanosoma_sp._PJH-2013c_isolate_Elk_317_clone_Cl_4_18S_ribosomal_RNA_gene,_partial_sequence</ns2:name></ns2:Sequence><ns2:Sequence dsseqid="sq6" id="sq6"><ns2:sequence>GCCAAGCTAATACATGAACCAAAGGGACGTCCTCTGTTACGGCGGTGGGGCAACTCACTGTCATGGGGCGTCCAGCGAATGAATGAAATTAAAACCAATGCCTTCACCGGCAGTAACACCCAGAAGTGTTGACTCAATTCATTCCGTGCGAAAGCTGGATTTCTTATCCGGCGTCTTTTGACGAACAACTGCCCTATCAGCCAGTGATGGCCGTGTAGTGGACTGCCATGGCGTTGACGGGAGCGGGGGATTAGGGTTCGATTCCGGAGAGGGAGCCTGAGAAATAGCTACCACTTCTACGGAGGGCAGCAGGCGCGCAAATTGCCCAATGTCAAAAAAAAACGATGAGGCAGCGAAAAGAAATAGAGCCGACAGTGCCTAGTGCATTGTCGTTTTCAATGGGGGATATTTAAACCCATCCAAAATCGAGTAACAATTGGAGGACAAGTCTGGTGCCAGCACCCGCGGTAATTCCAGCTCCAAAAGCGTATATTAATGCTGTTGCTGTTAAAGGGTTCGTAGTTGAATTGTGGGCCTTTGAGGCGCAATGGTTTGTCCCGTCCACCTCGGATTGGTGACCCATGCCCTTGAGGTCCGTGAACACTCAGAAACAAGAAACACGGGAGCGGTTCCTTCCTGATTTTCGCATGTCATGCATGCCAGGGGGCGTCCGTGATTTTTACTGTGACTAAAAAAGTGTGACCAAAGCAGTCATTCGACTTGAATTAGAAAGCATGGGATAACAAAGGAGCAGCCTATGGGCCACCGTTTCGGCTTTTGTTGGTTTTAAAAGTCCATTGGAGATTATGGCGTCGTGCGACAAGCGTCTGGGTTTTCCTCATTTATGAGGTACCCGTCGCCTTTGCGGGAAATCCGTGTCGGTGCTGTATGGGTTTCGGCCCATCTGCCCGGCGCCTTCCCGTGACTCACGGCATCCAGGAATGAAGGAGGGTAGTTCGGGGGAGAACGTACTGGCGCGTCAGAGGTGAAATTCTTAGACCGCGCCAAGACGAACTACAGCGAAGGCATTCTTCAAGGATACCTTCCTCAATCAAGAACCAAAGTGTGGGGATCGAAGATGATTAGAGACCATTGTAGTCCACACTGCAAACGATGACACCCATGAATTGGGGAATTTTTGGTCGCAGGCGGGGTCGGGTTCATCTCGCTCCTCGCCTCGCCAATGGATATCAATTTACGTGCAT</ns2:sequence><ns2:name>JX178200.1_Trypanosoma_sp._PJH-2013c_isolate_Elk_317_clone_Cl_3_18S_ribosomal_RNA_gene,_partial_sequence</ns2:name></ns2:Sequence><ns2:Sequence dsseqid="sq8" id="sq8"><ns2:sequence>GCCAAGCTAATACATGAACCAAAGGGACGTTCTCTGTTCCGGCGGTGGGGCAACTCACTGTCATGGGACGTCCAGCGAATGAATGAAATTAAAACCAATGCCTTCACCGGCAGTAACACCCAGAAGTGTTGACTCAATTCATTCCGTGCGAAAGCTGGATTTCTTATCCGGCGTCTTTTGACGAACAACTGCCCTATCAGCCAGTGATGGCCGTGTAGTGGACTGCCATGGCGTTGACGGGAGCGGGGGATTAGGGTTCGATTCCGGAGAGGGAGCCTGAGAAATAGCTACCACTTCTACGGAGGGCAGCAGGCGCGCAAATTGCCCAATGTCAAAAAAAAACGATGAGGCAGCGAAAAGAAATAGAGCCGACAGTGCCTAGTGCATTGTCGTTTTCAATGGGGGATATTTAAACCCATCCAAAATCGAGTAACAATTGGAGGACAAGTCTGGTGCCAGCACCCGCGGTAATTCCAGCTCCAAAAGCGTATATTAATGCTGTTGCTGTTAAAGGGTTCGTAGTTGAATTGTGGGCCTTTGAGGCGCAATGGTTTGTCCCGTCCACCTCGGATTGGTGACCCATGCCCTTGAGGTCCGTGAACACTCAGAAACAAGAAACACGGGAGCGGTTCCTTCCTGATTTTCGCATGTCATGCATGCCAGGGGGCGTCCGTGATTTTTACTGTGACTAAAAAAGTGTGACCAAAGCAGTCATTCAACTTGAATTAGAAAGCATGGGATAACAAAGGAGCAGCCTATGGGCCACCGTTTCGGCTTTTGTTGGTTTTAAAAGTCCATTGGAGATTATGGCGTCGTGCGACAAGCGTCTGGGTGTTTTCCCATTTTTGGGGCACCCGTCGCCTTTGCGGGAAATCCGTGTCGGTGTTGATGAGCTTCGGCCCATCTCTCCGGCGCCTTCCCGTGACTCACGGCATCCAGGAATGAAGGAGGGTAGTTCGGGGGAGAACGTACTGGCGCGTCAGAGGTGAAATTCTTAGACCGCGCCAAGACGAACTACAGCGAAGGCATTCTTCAAGGATACCTTCCTCAATCAAGAACCAAAGTGTGGGGATCGAAGATGATTAGAGACCATTGTAGTCCACACTGCAAACGATGACACCCATGAATTGGGGAATTTTTGGTCGTAGGCGAGGTCGGGTTCATCTCGCTCCTCGCCTCGCCAATGGATATCAATTTACGTGCAT</ns2:sequence><ns2:name>JX178199.1_Trypanosoma_cf._cervi_PJH-2013_isolate_Elk_328_clone_Cl_21_18S_ribosomal_RNA_gene,_partial_sequence</ns2:name></ns2:Sequence><ns2:Sequence dsseqid="sq10" id="sq10"><ns2:sequence>GTTGACGGGAGCGGGGGATTAGGGTTCGATTCCGGAGAGGGAGCCTGAGAAATAGCTACCACTTCTACGGAGGGCAGCAGGCGCGCAAATTGCCCAATGTCAAAAAAAAACGATGAGGCAGCGAAAAGAAATAGAGCCGGCAGTGCCAATGGCATTGCCGTTTTCAATGGGGGATATCTAAACCCATCCAAAATCGAGTATCAATTGGAGGACAAGTCTGGTGCCAGCACCCGCGGTAATTCCAGCTCCAAAAGCGTATATTAATGCTGTTGCTGTTAAAGGGTTCGTAGTTGAATTGAGGGCCTTTCTTTTTTGAGGCGCGCGGTTGCCCGATCCACCTCGGATTTCGTGGCCCGCGCCCTTGGGGGCCTGTGAACACTCAGAAACAAAAAACACGGAAGTGGTTCTTTCCTGATTTACGCATGTCATGCATGCCAGGAAGCGTCCGTGATTTTTTACTGTGACTAAAAAAGTGCGACCAAAGCAGTCAGTCGACTTGAATTAAAAAGCATGGGATAACAAAGGAGCAGCCTATGGGCCACCGTTTCGGCTTTTGTTGGTATTTAAAAGTCCATTGGAGATTATGGGGTCGTGTGACAAGCGGTCGGGCGTGTTGCTTTTGGTCTTCACGGCCAGGGCGCCGCCCGTCGCCCCCGGAAAAGATTTCTGTGCGCCGGCGTCGTATGCGAGACTTCGGTCCCGTATCGTCCCGCGTACGCCTTTTTCGGCTCGCGGCATCCAGGAATGAAGGAGGGTAGTCCGGGGGAGAACGTATTGGTGCGTCAGAGGTGAAATTCTTGGACCGCACCAGGACGGACTACAGCGAAGGCATTCTTCAAGAATACCTTCCTCAATCAAGAACCAAAGTGTGGGGATCGAAGATGATTAGAGACCATTGTAGTCCACACTGCAAACGATGACACCCATGAATTGGGGAGTTTTTGGTCGCAGGCAGGAGAAACTGGTTATATCGGGTTCGTCCCATATCCCCTTTTCTCCTTGCCTCGCCAATAATATCAAATTTACGTGCATATTCTTTTAGGCCCTTTTCCTCCTTTGTGGGGAGGGGTTTTGACGGGAATATCCTCAGCACGTTACTTGACTTCTTCACGCGAAAGCTTTGAGGTTACAGTCTCAGGGGGGAGTACGTTCGCAAGAGTGAAACTTAAAGAAATTGACGGAATGGCACCACAAGACGTGGAGTGTGCGGTTTAATTTGAC</ns2:sequence><ns2:name>KC753530.2_Trypanosoma_sp._AB-2013_isolate_G1_18S_ribosomal_RNA_gene,_partial_sequence</ns2:name></ns2:Sequence><ns2:Sequence dsseqid="sq12" id="sq12"><ns2:sequence>GTTGACGGGAGCGGGGGATTAGGGTTCGATTCCGGAGAGGGAGCCTGAGAAATAGCTACCACTTCTACGGAGGGCAGCAGGCGCGCAAATTGCCCAATGTCAAAAAAAAACGATGAGGCAGCGAAAAGAAATAGAGCCGGCAGTGCCAATGGCATTGCCGTTTTCAATGGGGGATATCTAAACCCATCCAAAATCGAGTATCAATTGGAGGACAAGTCTGGTGCCAGCACCCGCGGTAATTCCAGCTCCAAAAGCGTATATTAATGCTGTTGCTGTTAAAGGGTTCGTAGTTGAATTGAGGGCCTTTCTTTTTTGAGGCGCGCGGTTGCCCGATCCACCTCGGATTTCGTGGCCCGCGCCCTTGGAGGCCTGTGAACACTCAGAAACAAAAAACACGGAAGTGGTTCTTTCCTGATTTACGCATGTCATGCATGCCAGGGAGCGTCCGTGATTTTTTACTGTGACTAAAAAAGTGCGACCAAAGCAGTCAGTCGACTTGAATTAAAAAGCATGGGATAACAAAGGAGCAGCCTATGGGCCACCGTTTCGGCTTTTGTTGGTATTTAAAAGTCCATTGGAGATTATGGGGTCGTGTGACAAGCGGTCGGGCGTGTTGCTTTTGGTCTTTACGGCCAAGGCGCCGCCCGTCGCCCCCGGGAAAGATTTCTGTGCGTCGGCGTCGTATGCGGGACTTCGGTCCCGTATCGACCCGCGTACGCCTTTTTCGGCTCGCGGCATCCAGGAATGAAGGAGGGTAGTCCGGGGGAGAACGTATTGGTGCGTCAGAGGTGAAATTCTTGGACCGCACCAGGACGAACTACAGCGAAGGCATTCTTCAAGAATACCTTCCTCAATCAAGAACCAAAGTGTGGGGATCGAAGATGATTAGAGACCATTGTAGTCCACACTGCAAACGATGACACCCATGAATTGGGGAGTTTTTGGTCGCAGGCAGGAAAAACCGGTGATATCGGGTTCGTCCCATATCTCCTTTTCTCCTTGCCTCGCCAATAATATCAAATTTACGTGCATATTCTTTTAGGCCCTTTTCCTCCTTCGTGAGGAGGGGTTTTGACGGGAATATCCTCAGCACGTTACTTGACTTCTTCACGCGAAAGCTTTGAGGTTACAGTCTCAGGGGGGAGTACGTTCGCAAGAGTGAAACTTAAAGAAATTGACGGAATGGCACCACAAGACGTGGAGTGTGCGGTTTAATTTGAC</ns2:sequence><ns2:name>KC753531.2_Trypanosoma_sp._AB-2013_isolate_G2_18S_ribosomal_RNA_gene,_complete_sequence;_and_18S_ribosomal_RNA_gene,_partial_sequence</ns2:name></ns2:Sequence><ns2:Sequence dsseqid="sq14" id="sq14"><ns2:sequence>GTTGACGGGAGCGGGGGATTAGGGTTCGATTCCGGAGAGGGAGCCTGAGAAATAGCTACCACTTCTACGGAGGGCAGCAGGCGCGCAAATTGCCCAATGTCAAAAAAAAACGATGAGGCAGCGAAAAGAAATAGAGCCGGCAGTGCCACTGGCATTGCCGTTTTCAATGGGGGATATTCAAACCCATCCAAAATCGAGTATCAATTGGAGGACAAGTCTGGTGCCAGCACCCGCGGTAATTCCAGCTCCAAAAGCGTATATTAATGCTGTTGCTGTTAAAGGGTTCGTAGTTGAATTGGGGGTCCTTTTATTTTATTTGAGGCGCGCGGTTTGCCCGGTCCACTTCGGATTATTGTGGCCCGTGCCCTTGGGGACCTGTGAACAAACAGAAACAAAAAACACGGGAGTGGTTCTTTCCTGATTACCGCATGTCATGCATGCCAGGAAGCGTCCGTGATTTTTTACTGTGACTAAAAAAGTGCGACCAAAGCAGTCAGTCGACTTGAATTAAAAAGCATGGGATAACAAAGGAGCAGCCTATGGGCTACCGTTTCGGCTTTTGTTGGTTTTAAAAGTCCATTGGAGATTATGGTATGACTCAGGCTGCGCAGCCCGTCGCCCCCGGGGGAGACCAAAAACGTGCACGTGTAGGATGGTGTCTTGCCACACTCACGCGCACGCCTCCTTCGGCTCGCGGCGCCCAGGAATGAAGGAGGGTAGTTCGGGGAAGGACGTATTGGGGCGTCAGAGGTGAAATTCTTGGACCGCACCAGGACGAACTACAGCGAAGGCATTCTTCAAGGATACCTTCCTCAATCAAGAACCAAAGTGTGGGGATCAAAGATGATTAGAGACCATTGTAGTCCACACTGCAAACGATGACACCCATGAATTGGGGAGTTTTTGGTCTCAGGCAAAAGTTAAAGCGGAGACGATTTGTGTGTTTTTGTGTGCCAGGTTCGCCCGTGTACACACGCACAATCCCCCCGTTCACTTTTTGTCTGGCCAATAAATTATTAAAATTACGTGCATATTCTTTTCGCTTTCCTCTCTTATATTTTACGGGGGGAAAGCTTTTACGGGAATATCCTCAGCACGTTACATGACTTCTTCACGCGAAAGCTTTGAGGTTACAGTCTCAGGGGGGAGTACGTTCGCAAGAGTGAAACTTAAAGAAATTGACGGAATGGCACCACAAGACGTGGAGTGTGCGGTTTAATTTGAC</ns2:sequence><ns2:name>KC753533.1_Trypanosoma_sp._AB-2013_isolate_G3_18S_ribosomal_RNA_gene,_complete_sequence;_and_18S_ribosomal_RNA_gene,_partial_sequence</ns2:name></ns2:Sequence><ns2:Sequence dsseqid="sq16" id="sq16"><ns2:sequence>GTTGACGGGAGCGGGGGATTAGGGTTCGATTCCGGAGAGGGAGCCTGAGAAATAGCTACCACTTCTACGGAGGGCAGCAGGCGCGCAAATTGCCCAATGTCAAAAAAAAACGATGAGGCAGCGAAAAGAAATAGAACCGGCAGTGCCACTGGCATTGCCGTTTTCAATGGGGGATATTTAAACCCATCCAAAATCGAGTATCAATTGGAGGACAAGTCTGGTGCCAGCACCCGCGGTAATTCCAGCTCCAAAAGCGTATATTAATGCTGTTGCTGTTAAAGGGTTCGTAGTTGAATTGGGGGTCCTTTTATTTTATTTGAGGCGCGCGGTTTGCCCGATCCACTTCGGATTATTGTGGCCCGTGCCCTTGGGGGGACCTGTGAACAAACAGAAACAAAAAACACGGGAGTGGTTCTTTCCTGATTACCGCATGTCATGCATGCCAGGAAGCGTCCGTGATTTTTTACTGTGACTAAAAAAGTGCGACCAAAGCAGTCAGTCGACTTGAATTAAAAAGCATGGGATAACAAAGGAGCAGCCTATGGGCTACCGTTTCGGCTTTTGTTGGTTTTAAAAGTCCATTGGAGATTATGGGACCGTGTGACAAGCGGTCGGGCGCGTTTTGCATCTGATCATAATTTCTTTTATGACTCAGGCTGCGCAGCCCGTCGCCCCCGAGGAAGACCAAAAACGTGCACGTGTAGGATGGTGTCTTGCCACACTCACGCGCACGTTTCCTTCTTCGGCTCGCGGCGCCCAGGAATGAAGGAGGGTAGTTCGGGGGGGGACGTATTGGTGCGTCAGAGGTGAAATTCTTGGACCGCACCAGGACGAACTACAGCGAAGGCATTCTTCAAGGATACCTTCCTCAATCAAGAACCAAAGTGTGGGGATCAAAGATGATTAGAGACCATTGTAGTCCACACTGCAAACGATGACACCCATGAATTGGGGAGTTTTTGGTCTCAGGCAAAAAAGTTAAAGCGGAGACGATTTGTGTGTGTTTTTGTGTGCCGGGTTCGCCCGTGTACACACGCACAAAAATCCCCCCGTTTACTTTTTGTCTGGCCAATAAATTATTAAAATTACGTGCATATTCTTTTCGCTTTCCTCTCATATTTTACGGGGGGAAGGCTTTTACGGGAATATCCTCAGCACGTTACATGACTTCTTCACGCGAAAGCTTTGAGGTTACAGTCTCAGGGGGGAGTACGTTCGCAAGAGTGAAACTTAAAGAAATTGACGGAATGGCACCACAAGACGTGGAGTGTGCGGTTTAATTTGAC</ns2:sequence><ns2:name>KC753535.1_Trypanosoma_sp._AB-2013_isolate_G6_18S_ribosomal_RNA_gene,_complete_sequence;_and_18S_ribosomal_RNA_gene,_partial_sequence</ns2:name></ns2:Sequence><ns2:Sequence dsseqid="sq18" id="sq18"><ns2:sequence>GTTGACGGGAGCGGGGGATTAGGGTTCGATTCCGGAGAGGGAGCCTGAGAAATAGCTACCACTTCTACGGAGGGCAGCAGGCGCGCAAATTGCCCAATGTCAAAAAAAAACGATGAGGCAGCGAAAAGAAATAGAGCCGGCAGTGCCACTGGCATTGCCGTTTTCAATGGGGGATATTTAAACCCATCCAAAATCGAGTATCAATTGGAGGACAAGTCTGGTGCCAGCACCCGCGGTAATTCCAGCTCCAAAAGCGTATATTAATGCTGTTGCTGTTAAAGGGTTCGTAGTTGAATTGGGGGTCCTTTTATTTTATTTGAGGCGCACGGTGTGCCCGATCCACTTCGGATTATTTTTTTGTGGCCCGTGCCCTTGGGGACCTGTGAACAAACAGAAACAAAAAACACGGGAGTGGTTCTTTTCTGATTCCCGCATGTCATGCATGCCAGAAAGCGTCCGTGATTTTTTACTGTGACTAAAAAAGTGCGACCAAAGCAGTCAGTCGACTTGAATTAAAAAGCATGGGATAACAAAGGAGCAGCCTATGGGCTACCGTTTCGGCTTTTGTTGGTATTAAAAGTCCATTGGAGATTATGGGGCCGTGTGACAAGCGGTCGGGCGCGTTTTGCATCTGGTCATAAAAATTTATGTTCAGGCTGCGCCGTCCGTCGCCTCCGGGGAAGACCAAAAACGTGCACGTGTGTGTGTGTGGTGCAAGAAACACTTTGGTGTGTGTCTTGTTACAACCTCACGCGTACGCGCCTTCTTTGGCTCACGGCGCCCAGGAATGAAGGAGGGTAGTTCGGGGGAGAACGTATTGGTGCGTCAGAGGTGAAATTCTTGGACCGCACCAGGACGAACTACAGCGAAGGCATTCTTCAAGGATACCTTCCTCAATCAAGAACCAAAGTGTGGGGATCAAAGATGATTAGAGACCATTGTAGTCCACACTGCAAACGATGACACCCATGAATTGGGGAGTTTTTGGTCTTAGGCAAAAGTTAAAGCGAAGACGATTTTTGTGTGTGTGTGTGTGTTTGCCGGGTTCGCCTGTGCGCACACACACATACACAAGAGATCCCTTCGTTCACTTTTTGTCTGGCCAATAAATTATGAAAATTACGTGCATATTCTTTTCGCTCTTCTTGTTTATTTTTTCGCAGGGGGGGCTTTTACGGGAATATCCTCAGCACGTTACACAACTTCTTCACGCGAAAGCTTTGAGGTTACAGTCTCGGGGGGGAGTACGTTCGCAAGAGTGAAACTTAAAGAAATTGACGGAGTGGCACCACAAGACGTGGAGTGTGCGGTTTAATCAAC</ns2:sequence><ns2:name>KC753534.1_Trypanosoma_sp._AB-2013_isolate_G5_18S_ribosomal_RNA_gene,_complete_sequence;_and_18S_ribosomal_RNA_gene,_partial_sequence</ns2:name></ns2:Sequence><ns2:Sequence dsseqid="sq20" id="sq20"><ns2:sequence>GTTGACGGGAGCGGGGGATTAGGGTTCGATTCCGGAGAGGGAGCCTGAGAAATAGCTACCACTTCTACGGAGGGCAGCAGGCGCGCAAATTGCCCAATGTCAAAAAAAAACGATGAGGCAGCGAAAAGAAATAGAGCCGGCAGTGCCACTGGCATTGCCGTTTTCAATGGGGGATATTTAAACCCATCCAAAATCGAGTATCAATTGGAGGACAAGTCTGGTGCCAGCACCCGCGGTAATTCCAGCTCCAAAAGCGTATATTAATGCTGTTGCTGTTAAAGGGTTCGTAGTTGAATTGGGGGTCCTTTTATTTTATTTGAGGCGCACGGGGTGCCCGATCCACTTCGGATTATTTTTTTGTGGCCCGTGCCCTTGGGGACCTGTGAACAAACAGAAACAAAAAACACGGGAGTGGTTCTTTTCTGATTCCCGCATGTCATGCATGCCAAAAAGCGTCCGTGATTTTTTACTGTGACTAAAAAAGTGCGACCAAAGCAGTCAGTCAACCTGAATTAAAAAGCATGGGATAACAAAGGAGCAGCCTATGGGCTACCGTTTCGGCTTTTGTTGGTATTAAAAGTCCATTGGAAATTATGGGGCCGTGTGACAAGCGGTCGGGCGCGTTTTGCATCTGGTCATAAAAATTTATGTTCAGGCTGCGCCGTCCGTCGCCTCCGGGGAAGACCAAAAACGTGCACGTGTGTGTGTGTGGTGCAAGAAACACTTTGGTGTGTGTCTTGTTACAACCTCACGCGTACGCGCCTTCTTTGGCTCACGGCGCCCAGGAATGAAGGAGGGTAGTTCGGGGGAGAACGTATTGGTGCGTCAGAGGTGAAATTCTTGGACCGCACCAGGACGAACTACAGCGAAGGCATTCTTCAAGGATACCTTCCTCAATCAAGAACCAAAGTGTGGGGATCAAAGATGATTAGAGACCATTGTAGTCCACACTGCAAACGATGACACCCATGAATTGGGGAGTTTTTGGTCTTAGGCAAAAGTTAAAGCGAAGACGATTTTTGTGTGTGTGTGTGTGTTTGCCGGGTTCGCCTGTGCGCACACACACATACACAAGATATCCCTTCTTTCACTTTTTGTCTGGCCAATAAATTATTAAAATTACGTGCATATTCTTTTCTCTCTTCTTGTTTATTTTTTCGCAGGGGGGGCTTTTACGGAAATATCCTCAGCACGTTACACAACTTCTTCACGCAAAATCTTTGAGGTTACACTCTCGGGGGGGAGTACGTTCGCAAGAGTGAAACTTAAAGAAATTGACGGAGTGGCCCCACAAGACGTGGAGTGTGCGGTTTATTTTGAC</ns2:sequence><ns2:name>KC753536.1_Trypanosoma_sp._AB-2013_isolate_G7_18S_ribosomal_RNA_gene,_complete_sequence;_and_18S_ribosomal_RNA_gene,_partial_sequence</ns2:name></ns2:Sequence><ns2:Sequence dsseqid="sq22" id="sq22"><ns2:sequence>GTTGACGGGAGCGGGGGATTAGGGTTCGATTCCGGAGAGGGAGCCTGAGAAATAGCTACCACTTCTACGGAGGGCAGCAGGCGCGCAAATTGCCCAATGTCAAAAAAAAACGATGAGGCAGCGAAAAGAAATAGAGCCGGCAGTGCCACTGGCATTGCCGTTTTCAATGGGGGATATTTAAACCCATCCAAAATCGAGTATCAATTGGAGGACAAGTCTGGTGCCAGCACCCGCGGTAATTCCAGCTCCAAAAGCGTATATTAATGCTGTTGCTGTTAAAGGGTTCGTAGTTGAATTGGGGGTCCTTTTATTTTATTTGAGGCGCACGGTGTGCCCGATCCACTTCGGATTATTTTTTTGTGGCCCGTGCCCTTGGGGACCTGTGAACAAACAGAAACAAAAAACACGGGAGTGGTTCTTTTCTGATTCCCGCATGTCATGCATGCCAGAAAGCGTCCGTGATTTTTTACTGTGACTAAAAAAGTGCGACCAAAGCAGTCAGTCGACTTGAATTAAAAAGCATGGGATAACAAAGGAGCAGCCTATGGGCTACCGTTTCGGCTTTTGTTGGTATTAAAAGTCCATTGGAGATTATGGGGCCGTGTGACCAGCGGTCGGGCGCGTTTTGCATCTGGTCATAAAAATTTATGTTCAGGCTGCGCCGTCCGTCGCCTCCGGGGAAGACCAAAAACGTGCACGTGTGTGTGTGTGGTGCAAGAAACACTTTGGTGTGTGTCTTGTTACAACCTCACGCGTACGCGCCTTCTTTTGGCTCACGGCGCCCAGGAATGAAGGAGGGTAGTTCGGGGGAGAAACGTATTGGTGCGTCAGAGGTGAAATTCTTGGACCGCACCAGGACGAACTACAGCGAAGGCATTCTTCAAGGATACCTTCCTCAATCAAGAACCAAAGTGTGGGGATCAAAGATGATTAGAGACCATTGTAGTCCACACTGCAAACGATGACACCCATGAATTGGGGAGTTTTTGGTCTTAGGCAAAAGTTAAAGCGAAGACGATTTTTGTGTGTGTGTGTGTTTGCGGGGTTCGCCTGTGCGCACACACACATACACAAGAGATCCCTTCTCTCTCTTTTTGTGTGGGCAATAAATTATAAAAATTACGTGCATATTCTTTTCTCTCTTCTTGTGTATTTTTTCCCAGGGGGGGCTTTTACGGGAATATCCTCAGCACGTTACACAACTTTTTCACGCGAAAGCTTTGAGGTTACACTCTCTGGGGGGGAGAACGTTCGCGAGAGAGAAACTTAAAGAAATTGAGAGAGTGGCGCCACAAGACGTGGAGTGTGCGGTTTTTTTTGAC</ns2:sequence><ns2:name>KC753532.1_Trypanosoma_sp._AB-2013_isolate_G4_18S_ribosomal_RNA_gene,_complete_sequence;_and_18S_ribosomal_RNA_gene,_partial_sequence</ns2:name></ns2:Sequence><ns2:Sequence dsseqid="sq24" id="sq24"><ns2:sequence>CCATGGCGTTGACGGGAGCGGGGGATTAGGGTTCGATTCCGGAGAGGGAGCCTGAGAAATAGCTACCACTTCTACGGAGGGCAGCAGGCGCGCAAATTGCCCAATGTCAAAAAAAAACGATGAGGCAGCGAAAAGAAATAGAGCCGACAGTGCAATTTGTATTGTCGTTTTCAATGGGGGATATTTAAACCCATCCAAAATCGAGTAACAATTGGAGGACAAGTCTGGTGCCAGCACCCGCGGTAATTCCAGCTCCAAAAGCGTATATTAATGCTGTTGCTGTTAAAGGGTTCGTAGTTGAATTGTGGGCCTTTGAGGCGCAATGGTTTAGTCCCTTCCACTTCGGATTGGTGACCCATGCCCTTGAGGTCCGTGAACACTCAGAAACAAAAAACACGGGAGTGGTACCTTTCTGATTTTCGCATGTCATGCATGCCAGAGGGCGCCCGTGATTTTTACTGTGACTAAAAAAGTGTGACCAAAGCAGTCATTCGACTTGAATTAGAAAGCATGGGATAACAAAGGAGCAGCCTATGGGCCACCGTTTCGGCTTTTGTTGGTTTTAAAAGTCCATTGGAGATTATGGGGCTGTGCGACAAGCGGCCGGGTGATTCCCCCTTCGCGGGGGCACTCGTCGCCTTTGTGGGAAATCCGTGACGGCGTCGACGGACTTCGGTCCATCCTCCCGCCACCTTCCCTCAACTCGCGGCATCCAGGAATGAAGGAGGGTAGTTCGGGGGAGAACGTACTGGTGCGTCAGAGGTGAAATTCTTAGACCGCACCAAGACGAACTACAGCGAAGGCATTCTTCAAGGATACCTTCCTCAATCAAGAACCAAAGTGTGGGGATCGAAGATGATTAGAGACCATTGTAGTCCACACTGCAAACGATGACACCCATGAATTGGGGAGTTTTTGGTCGAAGGCGGGGTCGAGTTCATCTCGCTCCTCGTCTCACCAATGAATATTAATTTACGTGCATATTCTTTTTGGTCCTCGCAAGGGGACCTTTAACGGGAATATCCTCAGCACGTTATCTGACTTCTTCACGCGAAAGCTTTGAGGTTACAGTCTCAGGGGGGAGTACGTTCGCAAGAGTGAAACTTAAAGAAATTGACGGAATGGCACCACAAGACGTGGAGCGTGCGGTTTAATTTGACTCAACACGGGGAACTTTACCAGATCCGGACAGGGTGAGGATTGACAGATTGAGTGTTCTTTCTCGATCCCCTGAATGGTGGTGCATGGCCGCTTTTGGTCGGTGGAGTGATTTGTTTGGTTGATTCCGTCAACGGACGAGATCCAAGCTGCCCAGTAGGATTCAGAATTGCCCATAGGATAGCAATCCCTTCCGCGGGTTTTACCCAAGGGGGGGCGGTATTCGTTTGTATCCTTCTCTGCGGGATTCCTTGTTTTGCGCAAGGTGAGA</ns2:sequence><ns2:name>JN315381.1_Trypanosoma_sp._AP-2011a_isolate_15_18S_ribosomal_RNA_gene,_partial_sequence</ns2:name></ns2:Sequence><ns2:Sequence dsseqid="sq26" id="sq26"><ns2:sequence>GGCGTTGACGGGAGCGGGGGATTAGGGTTCGATTCCGGAGAGGGAGCCTGAGAAATAGCTACCACTTCTACGGAGGGCAGCAGGCGCGCAAATTGCCCAATGTCAAAAAAAAACGATGAGGCAGCGAAAAGAAATAGAGCCGACAGTGCATTTTGTATTGTCGTTTTCAATGGGGGATATTTAAACCCATCCAAAATCGAGTAACAATTGGAGGACAAGTCTGGTGCCAGCACCCGCGGTAATTCCAGCTCCAAAAGCGTATATTAATGCTGTTGCTGTTAAAGGGTTCGTAGTTGAATTGTGGGCCTTTGAGGCGCAATGGTTTAGTCCCTTCCACTTCGGATTGGTGACCCATGCCCTTGAGGTCCGTGAACACTCAAAAACAAAAAACACGGGAGTGGTACCTTTCTGATTTTCGCATGTCATGCATGCCAAAGGGCGCCCGTGATTTTTACTGTGACTAAAAAAGTGTGACCAAAGCAGTCATTCGACTTGAATTAAAAAGCATGGGATAACAAAGGAGCAGCCTATGGGCCACCGTTTCGGCTTTTGTTGGTTTTAAAAGTCCATTGGAGATTATGGGGCTGTGCGACAAGCGGCCGGGTGATTCCCCCTTCGCGGGGGCACTCGTCGCCTTTGTGGGAAATCCGTGACGGCGTCGACGGACTTCGGTCCATCCTCCCGCCACCTTCCCTCAACTCGCGGCATCCAGGAATGAAGGAGGGTAGTTCGGGGGAGAACGTACTGGTGCGTCAGAGGTGAAATTCTTAGACCGCACCAAGACGAACTACAGCGAAGGCATTCTTCAAGGATACCTTCCTCAATCAAGAACCAAAGTGTGGGGATCGAAGATGATTAGAGACCATTGTAGTCCACACTGCAAACGATGACACCCATGAATTGGGGAGTTTTTGGTCGTAGGCGGGGTCGAGTTCATCTCGCTCCTCGTCTCGCCAATGAATATTAATTTACGTGCATATTCTTTTTGGTCCTCGCAAGGGGGCCTTTAACGGGAATATCCTCAGCACGTTATCTGACTTCTTCACGCGAAAGCTTTGAGGTTACAGTCTCAGGGGGGAGTACGTTCGCAAGAGTGAAACTTAAAGAAATTGACGGAATGGCACCACAAGACGTGGAGCGTGCGGTTTAATTTGACTCAACACGGGGAACTTTACCAGATCCGGACAGGGTGAGGATTGACAGATTGAGTGTTCTTTCTCGATCCCCTGAATGGTGGTGCATGGCCGCTTTTGGTCGGTGGAGTGATTTGTTTGGTTGATTCCGTCAACGGACGAGATCCAAGCTGCCCAGTAGGATTCAGAATTGCCCATAGGATAGCAATCCCTTCCGCGGGTTTTACCCAAGGGGGGGCGGTATTCGTTTGTATCCCTTCTCTGCGGGATTCCTTGTTTTGCGCAAGGTGAGATTTTGGGC</ns2:sequence><ns2:name>KX008313.1_Trypanosoma_noyesi_isolate_TF212_18S_ribosomal_RNA_gene,_complete_sequence</ns2:name></ns2:Sequence><ns2:Sequence dsseqid="sq28" id="sq28"><ns2:sequence>CGTGTAGTGGACTGCCATGGCGTTGACGGGAGCGGGGGATTAGGGTTCGATTCCGGAGAGGGAGCCTGAGAAATAGCTACCACTTCTACGGAGGGCAGCAGGCGCGCAAATTGCCCAATGTCAAAAAAAAACGATGAGGCAGCGAAAAGAAATAGAGCCGGCAGTGCCAATGGCATTGCCGTTTTCAATGGGGGATATCTAAACCCATCCAAAATCGAGTATCAATTGGAGGACAAGTCTGGTGCCAGCACCCGCGGTAATTCCAGCTCCAAAAGCGTATATTAATGCTGTTGCTGTTAAAGGGTTCGTAGTTGAATTGAGGGCCTTTCTTTTTTGAGGCGCGCGGTTGCCCGATCCACCTCGGATTTCGTGGCCCGCGCCCTTGGAGGCCTGTGAACACTCAAAAACAAAAAACACGGAAGTGGTACTTTCCTGATTTACGCATGTCATGCATGCCAGGGAGCGTCCGTGATTTTTTACTGTGACTAAAAAAGTGCGACCAAAGCAGTCAGTCGACTTGAATTAAAAAGCATGGGATAACAAAGGAGCAGCCTATGGGCCACCGTTTCGGCTTTTGTTGGTATTTAAAAGTCCATTGGAGATTATGGGGTCGTGTGACAAGCGGTTGGGCGTGTTGCTTTTGGTCTTTACGGCCAAGGCGCCGCCCGTCGCCCCCGGAAAAGATTTTTGTGCGCCGGCGTCGCATGCGAGACTTCGGTCCCGTATCGTCCCGCGTACGCCTTTTTCGGCTCGCGGCATCCAGGAATGAAGGAGGGTAGTCCGGGGGAGAACGTATTGGTGCGTCAGAGGTGAAATTCTTAGACCGCACCAGGACGGACTACAGCGAAGGCATTCTTCAAGAATACCTTCCTCAATCAAGAACCAAAGTGTGGGGATCAAAGATGATTAGAGACCATTGTAGTCCACACTGCAAACGATGACACCCATGAATTGGGGAGTTTTTGGTCGCAGGCAGGAAAAACCGGTGATATCGGGTTCGTCCCATATCTCCTTTTCTCCTTGCCTCGCCAATAATATCAAATTTACGTGCATATTCTTTTAGGCCCTTTTCCTCCTTTGTGGGGAGGGGTTTTGACGGGAATATCCTCAGCACGTTACTTGACTTCTTCACGCGAAAGCTTTGAGGTTACAGTCTCAGGGGGGAGTACGTTCGCAAGAGTGAAACTTAAAGAAATTGACGGAATGGCACCACAAGACGTGGAGTGTGCGGTTTAATTTGACTCAACACGGGGAACTTTACCAGATCCGGACAGGGTGAGGATTGACAGATTGAGTGTTCTTTCTCGATCCCCTGAATGGTGGTGCATGGCCGCTTTTGGTCGGTGGAGTGATTTGTTTGGTCGATTCCGGCAACGGACGAGATCCAAACTGTCTAGTAGGATACAGAATTGCCCATAGGATAGCGATCCCCCCACCCC</ns2:sequence><ns2:name>HQ267094.1_Trypanosoma_copemani_isolate_Quokka_2088_18S_ribosomal_RNA_gene,_partial_sequence</ns2:name></ns2:Sequence><ns2:Sequence dsseqid="sq30" id="sq30"><ns2:sequence>TAGTGGACTGCCATGGCGTTGACGGGAGCGGGGGATTAGGGTTCGATTCCGGAGAGGGAGCCTGAGAAATAGCTACCACTTCTACGGAGGGCAGCAGGCGCGCAAATTGCCCAATGTCAAAAAAAAACGATGAGGCAGCGAAAAGAAATAGAGCCGACAGTACCCATAGTGGTATTGTCGTTTTCAATGGGGGATATTTAAACCCATCCAAAATCGAGTAACAATTGGAGGACAAGTCTGGTGCCAGCACCCGCGGTAATTCCAGCTCCAAAAGCGTATATTAATGCTGTTGCTGTTAAAGGGTTCGTAGTTGAATTGTGGGCCTTTGAGGCGCAATGGTTTTGTCCCATCCACTTCGGATTGGTGACCCATGCCCTTGAGGTCCGTGAACACTCAGAAACAAGAAACACGGGAGTGGTTCCTTCCTGATTTTCGCATGTCATGCATGCCAGGGGGCGCCCGTGATTTTTACTGTGACTAAAAAAGTGTGACCAAAGCAGTCATTCGACTTGAATTAGAAAGCATGGGATAACAAAGGAGCAGCCTATGGGCCACCGTTTCGGCTTTTGTTGGTTTTAAAAGTCCATTGGAGATTATGGGGCTGTGCGACAAGCGGCTGGGTGTTTCCCTCTCGGGGACACCCGTCGCCTTTGTGGGAAATCCGTGCCCTGATTCGAGTTTCGGCTCGTTAATCTTGGCACCTTCCCTCAACTCGCGGCATCCAGGAATGAAGGAGGGTAGTTCGGGGGAGAACGTACTGGTGCGTCAGAGGTGAAATTCTTAGACCGCACCAAGACGAACTACAGCGAAGGCATTCTTCAAGGATACCTTCCTCAATCAAGAACCAAAGTGTGGGGATCGAAGATGATTAGAGACCATTGTAGTCCACACTGCAAACGATGACACCCATGAATTGGGGAGTTTTTGGTCGCAGGCAAGGTCGGGTTTACCTCGTTCCTTGCCTCACCAATGTTTATCAATTTACGTGCATATTCTTTTCGGTCCCTTTACCGGGTCCTTTAACGGGAATATCCTCAGCACGTTATCTGACTTCTTCACGCGAAAGCTTTGAGGTTACAGTCTCAGGGGGGAGTACGTTCGCAAGAGTGAAACTTAAAGAAATTGACGGAATGGCACCACAAGACGTGGAGCGTGCGGTTTAATTTGACTCAACACGGGGAACTTTACCAGATCCGGACAGGGTGAGGATTGACAGATTGAGTGTTCTTTCTCGATCCCTTGAATGGTGGTGCATGGCCGCTTTTGGTCGGTGGAGTGATTTGTTTGGTTGATTCCGTCAACGGACGAGATCCAAGCTGCCCAGTAGGATTCAGAATTGCCCATAGGATAGCAATCCCTTCCGCGGGTTTTACCCAAGGGGGGGCGGTATTCGTTTGTATCCTTCTCTGCGGGATTCCTTGTTTTGCGCAAGGTGAGATTTTGGGCAACAGCAGGTCTGTGATG</ns2:sequence><ns2:name>GQ864157.1_Trypanosoma_sp._Bina_18S_ribosomal_RNA_gene,_partial_sequence</ns2:name></ns2:Sequence><ns2:Sequence dsseqid="sq32" id="sq32"><ns2:sequence>GGGAGCGGGGGATTAGGGTTCGATTCCGGAGAGGGAGCCTGAGAAATAGCTACCACTTCTACGGAGGGCAGCAGGCGCGCAAATTGCCCAATGTCAAAAAAAAACGATGAGGCAGCGAAAAGAAATAGAGCCGACAGTGCATTTTGTATTGTCGTTTTCAATGGGGGATATTTAAACCCATCCAAAATCGAGTAACAATTGGAGGACAAGTCTGGTGCCAGCACCCGCGGTAATTCCAGCTCCAAAAGCGTATATTAATGCTGTTGCTGTTAAAGGGTTCGTAGTTGAATTGTGGGCCTTTGAGGCGCAATGGTTTAGTCCCTTCCACTTCGGATTGGTGACCCATGCCCTTGAGGTCCGTGAACACTCAAAAACAAAAAACACGGGAGTGGTACCTTTCTGATTTTCGCATGTCATGCATGCCAAAGGGCGCCCGTGATTTTTACTGTGACTAAAAAAGTGTGACCAAAGCAGTCATTCGACTTGAATTAGAAAGCATGGGATAACAAAGGAGCAGCCTATGGGCCACCGTTTCGGCTTTTGTTGGTTTTAAAAGTCCATTGGAGATTATGGGGCTGTGCGACAAGCGGCCGGGTGATTCCCCCTTCGCGGGGGCACTCGTCGCCTTTGTGGGAAATCCGTGACGGCGTCGACGGACTTCGGTCCATCCTCCCGCCACCTTCCCTCAACTCGCGGCATCCAGGAATGAAGGAGGGTAGTTCGGGGGAGAACGTACTGGTGCGTCAGAGGTGAAATTCTTAGACCGCACCAAGACGAACTACAGCGAAGGCATTCTTCAAGGATACCTTCCTCAATCAAGAACCAAAGTGTGGGGATCGAAGATGATTAGAGACCATTGTAGTCCACACTGCAAACGATGACACCCATGAATTGGGGAGTTTTTGGTCGTAGGCGGGGTCGAGTTCATCTCGCTCCTCGTCTCGCCAATGAATATTAATTTACGTGCATATTCTTTTTGGTCCTCGCAAGGGGGCCTTTAACGGGAATATCCTCAGCACGTTATCTGACTTCTTCACGCGAAAGCTTTGAGGTTACAGTCTCAGGGGGGAGTACGTTCGCAAGAGTGAAACTTAAAGAAATTGACGGAATGGCACCACAAGACGTGGAGCGTGCGGTTTAATTTGACTCAACACGGGGAACTTTACCAGATCCGGACAGGGTGAGGATTGACAGATTGAGTGTTCTTTCTCGATCCCCTGAATGGTGGTGCATGGCCGCTTTTGGTCGGTGGAGTGATTTGTTTGGTTGATTCCGTCAACGGACGAGATCCAAGCTGCCCAGTAGGATTCAGAATTGCCCATAGGATAGCAATCCCTTCCGCGGGTTTTACCCAAGGGGGGGCGGTATTCGTTTGTATCCTTCTCTGCGGGATTCCTTGTTTTGCGCAAGGTGAGATTTTGGGCAACAGCAGGTCTGTGATGCTCCTCAATGTTCTGGGCGACACGCGC</ns2:sequence><ns2:name>KX008317.1_Trypanosoma_noyesi_isolate_TF1261_18S_ribosomal_RNA_gene,_complete_sequence</ns2:name></ns2:Sequence><ns2:Sequence dsseqid="sq34" id="sq34"><ns2:sequence>GGCGTTGACGGGAGCGGGGGATTAGGGTTCGATTCCGGAGAGGGAGCCTGAGAAATAGCTACCACTTCTACGGAGGGCAGCAGGCGCGCAAATTGCCCAATGTCAAAAAAAAACGATGAGGCAGCGAAAAGAAATAGAGCCGACAGTGCATTTTGTATTGTCGTTTTCAATGGGGGATATTTAAACCCATCCAAAATCGAGTAACAATTGGAGGACAAGTCTGGTGCCAGCACCCGCGGTAATTCCAGCTCCAAAAGCGTATATTAATGCTGTTGCTGTTAAAGGGTTCGTAGTTGAATTGTGGGCCTTTGAGGCGCAATGGTTTAGTCCCTTCCACTTCGGATTGGTGACCCATGCCCTTGAGGTCCGTGAACACTCAAAAACAAAAAACACGGGAGTGGTACCTTTCTGATTTTCGCATGTCATGCATGCCAGAGGGCGCCCGTGATTTTTACTGTGACTAAAAAAGTGTGACCAAAGCAGTCATTCGACTTGAATTAGAAAGCATGGGATAACAAAGGAGCAGCCTATGGGCCACCGTTTCGGCTTTTGTTGGTTTTAAAAGTCCATTGGAGATTATGGGGCTGTGCGACAAGCGGCCGGGTGATTCCCCCTTCGCGGGGGCACTCGTCGCCTTTGTGGGAAATCCGTGACGGCGTCGACGGACTTCGGTCCATCCTCCCGCCACCTTCCCTCAACTCGCGGCATCCAGGAATGAAGGAGGGTAGTTCGGGGGAGAACGTACTGGTGCGTCAGAGGTGAAATTCTTAGACCGCACCAAGACGAACTACAGCGAAGGCATTCTTCAAGGATACCTTCCTCAATCAAGAACCAAAGTGTGGGGATCGAAGATGATTAGAGACCATTGTAGTCCACACTGCAAACGATGACACCCATGAATTGGGGAGTTTTTGGTCGTAGGCGGGGTCGAGTTCATCTCGCTCCTCGTCTCGCCAATGAATATTAATTTACGTGCATATTCTTTTTGGTCCTCGCAAGGGGGCCTTTAACGGGAATATCCTCAGCACGTTATCTGACTTCTTCACGCGAAAGCTTTGAGGTTACAGTCTCAGGGGGGAGTACGTTCGCAAGAGTGAAACTTAAAGAAATTGACGGAATGGCACCACAAGACGTGGAGCGTGCGGTTTAATTTGACTCAACACGGGGAACTTTACCAGATCCGGACAGGGTGAGGATTGACAGATTGAGTGTTCTTTCTCGATCCCCTGAATGGTGGTGCATGGCCGCTTTTGGTCGGTGGAGTGATTTGTTTGGTTGATTCCGTCAACGGACGAGATCCAAGCTGCCCAGTAGGATTCAGAATTGCCCATAGGATAGCAATCCCTTCCGCGGGTTTTACCCAAGGGGGGGCGGTATTCGTTTGTATCCTTCTCTGCGGGATTCCTTGTTTTGCGCAATGTGAGATTTTGGGCAACAGCAGGTCTGTGATGCTCCTCAATGTTCTGGGCGACACGC</ns2:sequence><ns2:name>KX008319.1_Trypanosoma_noyesi_isolate_TF2170_18S_ribosomal_RNA_gene,_complete_sequence</ns2:name></ns2:Sequence><ns2:Sequence dsseqid="sq36" id="sq36"><ns2:sequence>GGCGTTGACGGGAGCGGGGGATTAGGGTTCGATTCCGGAGAGGGAGCCTGAGAAATAGCTACCACTTCTACGGAGGGCAGCAGGCGCGCAAATTGCCCAATGTCAAAAAAAAACGATGAGGCAGCGAAAAGAAATAGAGCCGACAGTGCATTTTGTATTGTCGTTTTCAATGGGGGATATTTAAACCCATCCAAAATCGAGTAACAATTGGAGGACAAGTCTGGTGCCAGCACCCGCGGTAATTCCAGCTCCAAAAGCGTATATTAATGCTGTTGCTGTTAAAGGGTTCGTAGTTGAATTGTGGGCCTTTGAGGCGCAATGGTTTAGTCCCTTCCACTTCGGATTGGTGACCCATGCCCTTGAGGTCCGTGAACACTCAGAAACAAAAAACACGGGAGTGGTACCTTTCTGATTTTCGCATGTCATGCATGCCAGAGGGCGCCCGTGATTTTTACTGTGACTAAAAAAGTGTGACCAAAGCAGTCATTCGACTTGAATTAGAAAGCATGGGATAACAAAGGAGCAGCCTATGGGCCACCGTTTCGGCTTTTGTTGGTTTTAAAAGTCCATTGGAGATTATGGGGCTGTGCGACAAGCGGCCGGGTGATTCCCCCTTCGCGGGGGCACTCGTCGCCTTTGTGGGAAATCCGTGACGGCGTCGACGGACTTCGGTCCATCCTCCCGCCACCTTCCCTCAACTCGCGGCATCCAGGAATGAAGGAGGGTAGTTCGGGGGAGAACGTACTGGTGCGTCAGAGGTGAAATTCTTAGACCGCACCAAGACGAACTACAGCGAAGGCATTCTTCAAGGATACCTTCCTCAATCAAGAACCAAAGTGTGGGGATCGAAGATGATTAGAGACCATTGTAGTCCACACTGCAAACGATGACACCCATGAATTGGGGAGTTTTTGGTCGTAGGCGGGGTCGAGTTCATCTCGCTCCTCGTCTCGCCAATGAATATTAATTTACGTGCATATTCTTTTTGGTCCTCGCAAGGGGGCCTTTAACGGGAATATCCTCAGCACGTTATCTGACTTCTTCACGCGAAAGCTTTGAGGTTACAGTCTCAGGGGGGAGTACGTTCGCAAGAGTGAAACTTAAAGAAATTGACGGAATGGCACCACAAGACGTGGAGCGTGCGGTTTAATTTGACTCAACACGGGGAACTTTACCAGATCCGGACAGGGTGAGGATTGACAGATTGAGTGTTCTTTCTCGATCCCCTGAATGGTGGTGCATGGCCGCTTTTGGTCGGTGGAGTGATTTGTTTGGTTGATTCCGTCAACGGACGAGATCCAAGCTGCCCAGTAGGATTCAGAATTGCCCATAGGATAGCAATCCCTTCCGCGGGTTTTACCCAAGGGGGGGCGGTATTCGTTTGTATCCTTCTCTGCGGGATTCCTTGTTTTGCGCAAGGTGAGATTTTGGGCAACAGCAGGTCTGTGATGCTCCTCAATGTTCTGGGCGACACGC</ns2:sequence><ns2:name>KX008320.1_Trypanosoma_noyesi_isolate_TF3382_18S_ribosomal_RNA_gene,_complete_sequence</ns2:name></ns2:Sequence><ns2:Sequence dsseqid="sq38" id="sq38"><ns2:sequence>GGCGTTGACGGGAGCGGGGGATTAGGGTTCGATTCCGGAGAGGGAGCCTGAGAAATAGCTACCACTTCTACGGAGGGCAGCAGGCGCGCAAATTGCCCAATGTCAAAAAAAAACGATGAGGCAGCGAAAAGAAATAGAGCCGACAGTGCATTTTGTATTGTCGTTTTCAATGGGGGATATTTAAACCCATCCAAAATCGAGTAACAATTGGAGGACAAGTCTGGTGCCAGCACCCGCGGTAATTCCAGCTCCAAAAGCGTATATTAATGCTGTTGCTGTTAAAGGGTTCGTAGTTGAATTGTGGGCCTTTGAGGCGCAATGGTTTAGTCCCTTCCACTTCGGATTGGTGACCCATGCCCTTGAGGTCCGTGAACACTCAGAAACAAAAAACACGGGAGTGGTACCTTTCTGATTTTCGCATGTCATGCATGCCAGAGGGCGCCCGTGATTTTTTACTGTGACTAAAAAAGTGTGACCAAAGCAGTCATTCGACTTGAATTAGAAAGCATGGGATAACAAAGGAGCAGCCTATGGGCCACCGTTTCGGCTTTTGTTGGTTTTAAAAGTCCATTGGAGATTATGGGGCTGTGCGACAAGCGGTCGGGTGATTCTCCCTTCGCGGGGGCACTCGTCGCCTTTGGGGGAAATCCGTGACGGCGTGTGATGGGCTTCGGTTCATCCTCCCGCCACCTTCCCTCAACTCGCGGCATCCAGGAATGAAGGAGGGTAGTTCGGGGGAGAACGTACTGGTGCGTCAGAGGTGAAATTCTTAGACCGCACCAAGACGAACTACAGCGAAGGCATTCTTCAAGGATACCTTCCTCAATCAAGAACCAAAGTGTGGGGATCGAAGATGATTAGAGACCATTGTAGTCCACACTGCAAACGATGACACCCATGAATTGGGGAGTTTTTGGTCGTAGGCGAGGTCGGGTTCATCTCGCTCCTCGTCTCGCCAATGAATATTAATTTACGTGCATATTCTTTTTGGTCCTCGCAAGGGGGCCTTTAACGGGAATATCCTCAGCACGTTATCTGACTTCTTCACGCGAAAGCTTTGAGGTTACAGTCTCAGGGGGGAGTACGTTCGCAAGAGTGAAACTTAAAGAAATTGACGGAATGGCACCACAAGACGTGGAGCGTGCGGTTTAATTTGACTCAACACGGGGAACTTTACCAGATCCGGACAGGGTGAGGATTGACAGATTGAGTGTTCTTTCTCGATCCCCTGAATGGTGGTGCATGGCCGCTTTTGGTCGGTGGAGTGATTTGTTTGGTTGATTCCGTCAACGGACGAGATCCAAGCTGCCCAGTAGGATTCAGAATTGCCCATAGGATAGCAATCCCTTCCGCGGGTTTTACCCAAGGGGGGGCGGTATTCGTTTGTATCCTTCTCTGCGGGATTCCTTGTTTTGCGCAAGGTGAGATTTTGGGCAACAGCAGGTCTGTGATGCTCCTCAATGTTCTGGGCGACAC</ns2:sequence><ns2:name>KX008315.1_Trypanosoma_noyesi_isolate_TF1059_18S_ribosomal_RNA_gene,_complete_sequence</ns2:name></ns2:Sequence><ns2:Sequence dsseqid="sq40" id="sq40"><ns2:sequence>GGCGTTGACGGGAGCGGGGGATTAGGGTTCGATTCCGGAGAGGGAGCCTGAGAAATAGCTACCACTTCTACGGAGGGCAGCAGGCGCGCAAATTGCCCAATGTCAAAAAAAAACGATGAGGCAGCGAAAAGAAATAGAGCCGACAGTGCATTTTGTATTGTCGTTTTCAATGGGGGATATTTAAACCCATCCAAAATCGAGTAACAATTGGAGGACAAGTCTGGTGCCAGCACCCGCGGTAATTCCAGCTCCAAAAGCGTATATTAATGCTGTTGCTGTTAAAGGGTTCGTAGTTGAATTGTGGGCCTTTGAGGCGCAATGGTTTAGTCCCTTCCACTTCGGATTGGTGACCCATGCCCTTGAGGTCCGTGAACACTCAAAAACAAAAAACACGGGAGTGGTACCTTTCTGATTTTCGCATGTCATGCATGCCAAAGGGCGCCCGTGATTTTTACTGTGACTAAAAAAGTGTGACCAAAGCAGTCATTCGACTTGAATTAAAAAGCATGGGATAACAAAGGAGCAGCCTATGGGCCACCGTTTCGGCTTTTGTTGGTTTTAAAAGTCCATTGGAAATTATGGGGCTGTGCGACAAGCGGCCGGGTGATTCCCCCTTCGCGGGGGCACTCGTCGCCTTTGTGGGAAATCCGTGACGGCGTCGACGGACTTCGGTCCATCCTCCCGCCACCTTCCCTCAACTCGCGGCATCCAGGAATGAAGGAGGGTAGTTCGGGGGAGAACGTACTGGTGCGTCAGAGGTGAAATTCTTAGACCGCACCAAGACGAACTACAGCGAAGGCATTCTTCAAGGATACCTTCCTCAATCAAGAACCAAAGTGTGGGGATCGAAGATGATTAGAGACCATTGTAGTCCACACTGCAAACGATGACACCCATGAATTGGGGAGTTTTTGGTCGTAGGCGGGGTCGAGTTCATCTCGCTCCTCGTCTCGCCAATGAATATTAATTTACGTGCATATTCTTTTTGGTCCTCGCAAGGGGGCCTTTAACGGGAATATCCTCAGCACGTTATCTGACTTCTTCACGCGAAAGCTTTGAGGTTACAGTCTCAGGGGGGAGTACGTTCGCAAGAGTGAAACTTAAAGAAATTGACGGAATGGCACCACAAGACGTGGAGCGTGCGGTTTAATTTGACTCAACACGGGGAACTTTACCAGATCCGGACAGGGTGAGGATTGACAGATTGAGTGTTCTTTCTCGATCCCCTGAATGGTGGTGCATGGCCGCTTTTGGTCGGTGGAGTGATTTGTTTGGTTGATTCCGTCAACGGACGAGATCCAAGCTGCCCAGTAGGATTCAGAATTGCCCATAGGATAGCAATCCCTTCCGCGGGTTTTACCCAAGGGGGGGCGGTATTCGTTTGTATCCTTCTCTGCGGGATTCCTTGTTTTGCGCAAGGTGAGATTTTGGGCAACAGCAAGTCTGTGATGCTCCTCAATGTTCTGGGCGACACGC</ns2:sequence><ns2:name>KX008312.1_Trypanosoma_noyesi_isolate_TF27_18S_ribosomal_RNA_gene,_complete_sequence</ns2:name></ns2:Sequence><ns2:Sequence dsseqid="sq42" id="sq42"><ns2:sequence>TGGCGTTGACGGGAGCGGGGGATTAGGGTTCGATTCCGGAGAGGGAGCCTGAGAAATAGCTACCACTTCTACGGAGGGCAGCAGGCGCGCAAATTGCCCAATGTCAAAAAAAAACGATGAGGCAGCGAAAAGAAATAGAGCCGACAGTGCATTTTGTATTGTCGTTTTCAATGGGGGATATTTAAACCCATCCAAAATCGAGTAACAATTGGAGGACAAGTCTGGTGCCAGCACCCGCGGTAATTCCAGCTCCAAAAGCGTATATTAATGCTGTTGCTGTTAAAGGGTTCGTAGTTGAATTGTGGGCCTTTGAGGCGCAATGGTTTAGTCCCTTCCACTTCGGATTGGTGACCCATGCCCTTGAGGTCCGTGAACACTCAAAAACAAAAAACACGGGAGTGGTACCTTTCTGATTTTCGCATGTCATGCATGCCAGAGGGCGCCCGTGATTTTTACTGTGACTAAAAAAGTGTGACCAAAGCAGTCATTCGACTTGAATTAGAAAGCATGGGATAACAAAGGAGCAGCCTATGGGCCACCGTTTCGGCTTTTGTTGGTTTTAAAAGTCCATTGGAGATTATGGGGCTGTGCGACAAGCGGCCGGGTGATTCCCCCTTCGCGGGGGCACTCGTCGCCTTTGTGGGAAATCCGTGACGGCGTCGACGGACTTCGGTCCATCCTCCCGCCACCTTCCCTCAACTCGCGGCATCCAGGAATGAAGGAGGGTAGTTCGGGGGAGAACGTACTGGTGCGTCAGAGGTGAAATTCTTAGACCGCACCAAGACGAACTACAGCGAAGGCATTCTTCAAGGATACCTTCCTCAATCAAGAACCAAAGTGTGGGGATCGAAGATGATTAGAGACCATTGTAGTCCACACTGCAAACGATGACACCCATGAATTGGGGAGTTTTTGGTCGTAGGCGGGGTCGAGTTCATCTCGCTCCTCGTCTCGCCAATGAATATTAATTTACGTGCATATTCTTTTTGGTCCTCGCAAGGGGGCCTTTAACGGGAATATCCTCAGCACGTTATCTGACTTCTTCACGCGAAAGCTTTGAGGTTACAGTCTCAGGGGGGAGTACGTTCGCAAGAGTGAAACTTAAAGAAATTGACGGAATGGCACCACAAGACGTGGAGCGTGCGGTTTAATTTGACTCAACACGGGGAACTTTACCAGATCCGGACAGGGTGAGGATTGACAGATTGAGTGTTCTTTCTCGATCCCCTGAATGGTGGTGCATGGCCGCTTTTGGTCGGTGGAGTGATTTGTTTGGTTGATTCCGTCAACGGACGAGATCCAAGCTGCCCAGTAGGATTCAGAATTGCCCATAGGATAGCAATCCCTTCCGCGGGTTTTACCCAAGGGGGGGCGGTATTCGTTTGTATCCTTCTCTGCGGGATTCCTTGTTTTGCGCAAGGTGAGATTTTGGGCAACAGCAGGTCTGTGATGCTCCTCAATGTTCTGGGCGACACGC</ns2:sequence><ns2:name>KX008314.1_Trypanosoma_noyesi_isolate_TF857_18S_ribosomal_RNA_gene,_complete_sequence</ns2:name></ns2:Sequence><ns2:Sequence dsseqid="sq44" id="sq44"><ns2:sequence>TGCCATGGCGTTGACGGGAGCGGGGGATTAGGGTTCGATTCCGGAGAGGGAGCCTGAGAAATAGCTACCACTTCTACGGAGGGCAGCAGGCGCGCAAATTGCCCAATGTCAAAAAAAAACGATGAGGCAGCGAAAAGAAATAGAGCCGACAGTGCAATTTGTATTGTCGTTTTCAATGGGGGATATTTAAACCCATCCAAAATCGAGTAACAATTGGAGGACAAGTCTGGTGCCAGCACCCGCGGTAATTCCAGCTCCAAAAGCGTATATTAATGCTGTTGCTGTTAAAGGGTTCGTAGTTGAATTGTGGGCCTTTGAGGCGCAATGGTTTAGTCCCTTCCACTTCGGATTGGTGACCCATGCCCTTGAGGTCCGTGAACACTCAGAAACAAAAAACACGGGAGTGGTACCTTTCTGATTTTCGCATGTCATGCATGCCAGAGGGCGCCCGTGATTTTTACTGTGACTAAAAAAGTGTGACCAAAGCAGTCATTCGACTTGAATTAGAAAGCATGGGATAACAAAGGAGCAGCCTATGGGCCACCGTTTCGGCTTTTGTTGGTTTTAAAAGTCCATTGGAGATTATGGGGCTGTGCGACAAGCGGCCGGGTGATTCCCCCTTCGCGGGGGCACTCGTCGCCTTTGTGGGAAATCCGTGACGGCGTCGACGGACTTCGGTCCATCCTCCCGCCACCTTCCCTCAACTCGCGGCATCCAGGAATGAAGGAGGGTAGTTCGGGGGAGAACGTACTGGTGCGTCAGAGGTGAAATTCTTAGACCGCACCAAGACGAACTACAGCGAAGGCATTCTTCAAGGATACCTTCCTCAATCAAGAACCAAAGTGTGGGGATCGAAGATGATTAGAGACCATTGTAGTCCACACTGCAAACGATGACACCCATGAATTGGGGAGTTTTTGGTCGAAGGCGGGGTCGAGTTCATCTCGCTCCTCGTCTCACCAATGAATATTAATTTACGTGCATATTCTTTTTGGTCCTCGCAAGGGGACCTTTAACGGGAATATCCTCAGCACGTTATCTGACTTCTTCACGCGAAAGCTTTGAGGTTACAGTCTCAGGGGGGAGTACGTTCGCAAGAGTGAAACTTAAAGAAATTGACGGAATGGCACCACAAGACGTGGAGCGTGCGGTTTAATTTGACTCAACACGGGGAACTTTACCAGATCCGGACAGGGTGAGGATTGACAGATTGAGTGTTCTTTCTCGATCCCCTGAATGGTGGTGCATGGCCGCTTTTGGTCGGTGGAGTGATTTGTTTGGTTGATTCCGTCAACGGACGAGATCCAAGCTGCCCAGTAGGATTCAGAATTGCCCATAGGATAGCAATCCCTTCCGCGGGTTTTACCCAAGGGGGGGCGGTATTCGTTTGTATCCTTCTCTGCGGGATTCCTTGTTTTGCGCAAGGTGAGATTTTGGGCAACAGCAGGTCTGTGATGCTCCTCAATGTTCTGGGCGAC</ns2:sequence><ns2:name>JN315383.1_Trypanosoma_sp._AP-2011a_isolate_64_18S_ribosomal_RNA_gene,_partial_sequence</ns2:name></ns2:Sequence><ns2:Sequence dsseqid="sq46" id="sq46"><ns2:sequence>GGCGTTGACGGGAGCGGGGGATTAGGGTTCGATTCCGGAGAGGGAGCCTGAGAAATAGCTACCACTTCTACGGAGGGCAGCAGGCGCGCAAATTGCCCAATGTCAAAAAAAAACGATGAGGCAGCGAAAAGAAATAGAGCCGACAGTGCATTTTGTATTGTCGTTTTCAATGGGGGATATTTAAACCCATCCAAAATCGAGTAACAATTGGAGGACAAGTCTGGTGCCAGCACCCGCGGTAATTCCAGCTCCAAAAGCGTATATTAATGCTGTTGCTGTTAAAGGGTTCGTAGTTGAATTGTGGGCCTTTGAGGCGCAATGGTTTAGTCCCTTCCACTTCGGATTGGTGACCCATGCCCTTGAGGTCCGTGAACACTCAAAAACAAAAAACACGGGAGTGGTACCTTTCTGATTTTCGCATGTCATGCATGCCAAAGGGCGCCCGTGATTTTTACTGTGACTAAAAAAGTGTGACCAAAGCAGTCATTCGACTTGAATTAGAAAGCATGGGATAACAAAGGAGCAGCCTATGGGCCACCGTTTCGGCTTTTGTTGGTTTTAAAAGTCCATTGGAGATTATGGGGCTGTGCGACAAGCGGCCGGGTGATTCCCCCTTCGCGGGGGCACTCGTCGCCTTTGTGGGAAATCCGTGACGGCGTCGACGGACTTCGGTCCATCCTCCCGCCACCTTCCCTCAACTCGCGGCATCCAGGAATGAAGGAGGGTAGTTCGGGGGAGAACGTACTGGTGCGTCAGAGGTGAAATTCTTAGACCGCACCAAGACGAACTACAGCGAAGGCATTCTTCAAGGATACCTTCCTCAATCAAGAACCAAAGTGTGGGGATCGAAGATGATTAGAGACCATTGTAGTCCACACTGCAAACGATGACACCCATGAATTGGGGAGTTTTTGGTCGTAGGCGGGGTCGAGTTCATCTCGCTCCTCGTCTCGCCAATGAATATTAATTTACGTGCATATTCTTTTTGGTCCTCGCAAGGGGGCCTTTAACGGGAATATCCTCAGCACGTTATCTGACTTCTTCACGCGAAAGCTTTGAGGTTACAGTCTCAGGGGGGAGTACGTTCGCAAGAGTGAAACTTAAAGAAATTGACGGAATGGCACCACAAGACGTGGAGCGTGCGGTTTAATTTGACTCAACACGGGGAACTTTACCAGATCCGGACAGGGTGAGGATTGACAGATTGAGTGTTCTTTCTCGATCCCCTGAATGGTGGTGCATGGCCGCTTTTGGTCGGTGGAGTGATTTGTTTGGTTGATTCCGTCAACGGACGAGATCCAAGCTGCCCAGTAGGATTCAGAATTGCCCATAGGATAGCAATCCCTTCCGCGGGTTTTACCCAAGGGGGGGCGGTATTCGTTTGTATCCTTCTCTGCGGGATTCCTTGTTTTGCGCAAGGTGAGATTTTGGGCAACAGCAGGTCTGTGATGCTCCTCAATGTTCTGGGCGACACGCGCAC</ns2:sequence><ns2:name>KX008318.1_Trypanosoma_noyesi_isolate_TF1362_18S_ribosomal_RNA_gene,_complete_sequence</ns2:name></ns2:Sequence><ns2:Sequence dsseqid="sq48" id="sq48"><ns2:sequence>GCCATGGCGTTGACGGGAGCGGGGGATTAGGGTTCGATTCCGGAGAGGGAGCCTGAGAAATAGCTACCACTTCTACGGAGGGCAGCAGGCGCGCAAATTGCCCAATGTCAAAAAAAAACGATGAGGCAGCGAAAAGAAATAGAGCCGACAGTGCATTTTGTATTGTCGTTTTCAATGGGGGATATTTAAACCCATCCAAAATCGAGTAACAATTGGAGGACAAGTCTGGTGCCAGCACCCGCGGTAATTCCAGCTCCAAAAGCGTATATTAATGCTGTTGCTGTTAAAGGGTTCGTAGTTGAATTGTGGGCCTTTGAGGCGCAATGGTTTAGTCCCTTCCACTTCGGATTGGTGACCCATGCCCTTGAGGTCCGTGAACACTCAGAAACAAAAAACACGGGAGTGGTACCTTTCTGATTTTCGCATGTCATGCATGCCAGAGGGCGCCCGTGATTTTTACTGTGACTAAAAAAGTGTGACCAAAGCAGTCATTCGACTTGAATTAGAAAGCATGGGATAACAAAGGAGCAGCCTATGGGCCACCGTTTCGGCTTTTGTTGGTTTTAAAAGTCCATTGGAGATTATGGGGCTGTGCGACAAGCGGCCGGGTGATTCCCCCTTCGCGGGGGCACTCGTCGCCTTTGTGGGAAATCCGTGACGGCGTCGACGGACTTCGGTCCATCCTCCCGCCACCTTCCCTCAACTCGCGGCATCCAGGAATGAAGGAGGGTAGTTCGGGGGAGAACGTACTGGTGCGTCAGAGGTGAAATTCTTAGACCGCACCAAGACGAACTACAGCGAAGGCATTCTTCAAGGATACCTTCCTCAATCAAGAACCAAAGTGTGGGGATCGAAGATGATTAGAGACCATTGTAGTCCACACTGCAAACGATGACACCCATGAATTGGGGAGTTTTTGGTCGTAGGCGGGGTCGAGTTCATCTCGCTCCTCGTCTCGCCAATGAATATTAATTTACGTGCATATTCTTTTTGGTCCTCGCAAGGGGGCCTTTAACGGGAATATCCTCAGCACGTTATCTGACTTCTTCACGCGAAAGCTTTGAGGTTACAGTCTCAGGGGGGAGTACGTTCGCAAGAGTGAAACTTAAAGAAATTGACGGAATGGCACCACAAGACGTGGAGCGTGCGGTTTAATTTGACTCAACACGGGGAACTTTACCAGATCCGGACAGGGTGAGGATTGACAGATTGAGTGTTCTTTCTCGATCCCCTGAATGGTGGTGCATGGCCGCTTTTGGTCGGTGGAGTGATTTGTTTGGTTGATTCCGTCAACGGACGAGATCCAAGCTGCCCAGTAGGATTCAGAATTGCCCATAGGATAGCAATCCCTTCCGCGGGTTTTACCCAAGGGGGGGCGGTATTCGTTTGTATCCTTCTCTGCGGGATTCCTTGTTTTGCGCAAGGTGAGATTTTGGGCAACAGCAGTCTGTGATGCTCCTCAATGTTCTGGGCGACACGC</ns2:sequence><ns2:name>KX008316.1_Trypanosoma_noyesi_isolate_TF1160_18S_ribosomal_RNA_gene,_complete_sequence</ns2:name></ns2:Sequence><ns2:Sequence dsseqid="sq50" id="sq50"><ns2:sequence>GATGCCGTGTAGTGGACTGCCATGGCGTTGACGGGAGCGGGGGATTAGGGTTCGATTCCGGAGAGGGAGCCTGAGAAATAGCTACCACTTCTACGGAGGGCAGCAGGCGCGCAAATTGCCCAATGTCAAAAAAAAACGATGAGGCAGCGAAAAGAAATAGAGCCGACAGTGCATTTTGTATTGTCGTTTTCAATGGGGGATATTTAAACCCATCCAAAATCGAGTAACAATTGGAGGACAAGTCTGGTGCCAGCACCCGCGGTAATTCCAGCTCCAAAAGCGTATATTAATGCTGTTGCTGTTAAAGGGTTCGTAGTTGAATTGTGGGCCTTTGAGGCGCAATGGTTTAGTCCCTTCCACTTCGGATTGGTGACCCATGCCCTTGAGGTCCGTGAACACTCAGAAACAAAAAACACGGGAGTGGTACCTTTCTGATTTTCGCATGTCATGCATGCCAGAGGGCGCCCGTGATTTTTACTGTGACTAAAAAAGTGTGACCAAAGCAGTCATTCGACTTGAATTAGAAAGCATGGGATAACAAAGGAGCAGCCTATGGGCCACCGTTTCGGCTTTTGTTGGTTTTAAAAGTCCATTGGAGATTATGGGGCTGTGCGACAAGCGGCCGGGTGATTCCCCCTTCGCGGGGGCACTCGTCGCCTTTGTGGGAAATCCGTGACGGCGTCGACGGACTTCGGTCCATCCTCCCGCCACCTTCCCTCAACTCGCGGCATCCAGGAATGAAGGAGGGTAGTTCGGGGGAGAACGTACTGGTGCGTCAGAGGTGAAATTCTTAGACCGCACCAAGACGAACTACAGCGAAGGCATTCTTCAAGGATACCTTCCTCAATCAAGAACCAAAGTGTGGGGATCGAAGATGATTAGAGACCATTGTAGTCCACACTGCAAACGATGACACCCATGAATTGGGGAGTTTTTGGTCGTAGGCGGGGTCGAGTTCATCTCGCTCCTCGTCTCGCCAATGAATATTAATTTACGTGCATATTCTTTTTGGTCCTCGCAAGGGGGCCTTTAACGGGAATATCCTCAGCACGTTATCTGACTTCTTCACGCGAAAGCTTTGAGGTTACAGTCTCAGGGGGGAGTACGTTCGCAAGAGTGAAACTTAAAGAAATTGACGGAATGGCACCACAAGACGTGGAGCGTGCGGTTTAATTTGACTCAACACGGGGAACTTTACCAGATCCGGACAGGGTGAGGATTGACAGATTGAGTGTTCTTTCTCGATCCCCTGAATGGTGGTGCATGGCCGCTTTTGGTCGGTGGAGTGATTTGTTTGGTTGATTCCGTCAACGGACGAGATCCAAGCTGCCCAGTAGGATTCAGAATTGCCCATAGGATAGCAATCCCTTCCGCGGGTTTTACCCAAGGGGGGGCGGTATTCGTTTGTATCCTTCTCTGCGGGATTCCTTGTTTTGCGCAAGGTGAGATTTTGGGCAACAGCAGGTCTGTGATGCTCCTCAATGT</ns2:sequence><ns2:name>KU354263.1_Trypanosoma_noyesi_isolate_woylie_18S_ribosomal_RNA_gene,_partial_sequence</ns2:name></ns2:Sequence><ns2:Sequence dsseqid="sq52" id="sq52"><ns2:sequence>CTATCAGCCAGTGATGGCCGTGTAGTGGACTGCCATGGCGTTGACGGGAGCGGGGGATTAGGGTTCGATTCCGGAGAGGGAGCCTGAGAAATAGCTACCACTTCTACGGAGGGCAGCAGGCGCGCAAATTGCCCAATGTCAAAAAAAAACGATGAGGCAGCGAAAAGAAATAGAGCCGACAGTACCCATAGTGGTATTGTCGTTTTCAATGGGGGATATTTAAACCCATCCAAAATCGAGTAACAATTGGAGGACAAGTCTGGTGCCAGCACCCGCGGTAATTCCAGCTCCAAAAGCGTATATTAATGCTGTTGCTGTTAAAGGGTTCGTAGTTGAATTGTGGGCCTTTGAGGTGCAATGGTTTTGTCCCATCCACTTCGGATTGGTGACCCATGCCCTTGAGGTCCGTGAACACTCANAAACAAGAAACACGGGAGTGGTTCCTTCCTGATTTTCGCATGTCATGCATGCCAGGGGGCGCCCGTGATTTTTACTGTGACTAAAAAAGTGTGACCAAAGCAGTCATTCGACTTGAATTAGAAAGCATGGGATAACAAAGGAGCAGCCTATGGGCCACCGTTTCGGCTTTTGTTGGTTTTAAAAGTCCATTGGAGATTATGGGGCTGTGCGACAAGCGGCTGGGTGTTTCCCTCTCGGGGACACCCGTCGCCTTTGTGGGAAATCCGTGCCCTGATTCGAGTTTCGGCTCGTTAATCTTGGCACCTTCCCTCAACTCGCGGCATCCAGGAATGAAGGAGGGTAGTTCGGGGGAGAACGTACTGGTGCGTCAGAGGTGAAATTCTTAGACCGCACCAAGACGAACTACAGCGAAGGCATTCTTCAAGGATACCTTCCTCAATCAAGAACCAAAGTGTGGGGATCGAAGATGATTAGAGACCATTGTAGTCCACACTGCAAACGATGACACCCATGAATTGGGGAGTTTTTGGTCGCAGGCAAGGTCGGGTTTACCTCGTTCCTTGCCTCACCAATGTTTATCAATTTACGTGCATATTCTTTTCGGTCCCTTTACCGGGTCCTTTAACGGGAATATCCTCAGCACGTTATCTGACTTCTTCACGCGAAAGCTTTGAGGTTACAGTCTCAGGGGGGAGTACGTTCGCAAGAGTGAAACTTAAAGAAATTGACGGAATGGCACCACAAGACGTGGAGCGTGCGGTTTAATTTGACTCAACACGGGGAACTTTACCAGATCCGGACAGGGTGAGGATTGACAGATTGAGTGTTCTTTCTCGATCCCTTGAATGGTGGTGCATGGCCGCTTTTGGTCGGTGGAGTGATTTGTTTGGTTGATTCCGTCAACGGACGAGATCCAAGCTGCCCAGTAGGATTCAGAATTGCCCATAGGATAGCAATCCCTTCCGCGGGTTTTACCCAAGGGGGGGCGGTATTCGTTTGTATCCTTCTCTGCGGGATTCCTTGTTTTGCGCAAGGTGAGATTTTGGGCAACAGCAGGTCTGTGATGCTCCTCAATGTTCTGGGCGACACGCGC</ns2:sequence><ns2:name>GQ864158.1_Trypanosoma_sp._Seputih_18S_ribosomal_RNA_gene,_partial_sequence</ns2:name></ns2:Sequence><ns2:Sequence dsseqid="sq54" id="sq54"><ns2:sequence>ACGCGCCCAAAGGCTATTAACATGATCCCAACCGACGCTCTCTGTTCGACGTGGGAACTCACGTTATGGACGTCCAGCGAATGAATGAAAGTAAAACCCAATGCCTTTCACCGGCAGTAACACCCAGAAGTGTTGACTCAATTCATTCCGTGCGAAAGCTGGGTTTTTTACCCGGCGTCTTTTGACGAACAACTGCCCTATCAGCCAGTGATGGCCGTGTAGTGGACTGCCATGGCGTTGACGGGAGCGGGGGATTAGGGTTCGATTCCGGAGAGGGAGCCTGAGAAATAGCTACCACTTCTACGGAGGGCAGCAGGCGCGCAAATTGCCCAATGTCAAAAAAAAACGATGAGGCAGCGAAAAGAAATAGAGCCGACAGTGCCTATGGTATTGTCGTTTTCAATGGGGGATATTTAAACCCATCCAAAATCGAGTAACAATTGGAGGACAAGTCTGGTGCCAGCACCCGCGGTAATTCCAGCTCCAAAAGCGTATATTAATGCTGTTGCTGTTAAAGGGTTCGTAGTTGAATTGTGGGCCTTTGAGGCGCAATGGTTTTGTCCCATCCACTTCGGATCGGTGACCCATGCCCTTGAGGTCCGTGAACACTCAGAAACAAGAAACACGGGAGTGGTTCCTTCCTGATTTTCGCATGTCATGCATGCCAGGGGGCGCCCGTGATTTTTACTGTGACTAAAAAAGTGTGACCAAAGCAGTCATTCGACTTGAATTAGAAAGCATGGGATAACAAAGGAGCAGCCTATGGGCCACCGTTTCGGCTTTTGTTGGTTTTAAAAGTCCATTGGAGATTATGGGGCTGTGCGACAAGCGGCTGGGTGTTTCCCTCTCGGGGACACCCGTCGCCTTTGTGGGAAATCCGTGCCCTGATTCGAGTTTCGGCTCGTTATCTTGGCACCTTCCCTCAACTCGCGGCATCCAGGAATGAAGGAGGGTAGTTCGGGGGAGAACGTACTGGTGCGTCAGAGGTGAAATTCTTAGACCGCACCAAGACGAACTACAGCGAAGGCATTCTTCAAGGATACCTTCCTCAATCAAGAACCAAAGTGTGGGGATCGAAGATGATTAGAGACCATTGTAGTCCACACTGCAAACGATGACACCCATGAATTGGGGAGTTTTTGGTCGCAGGCAAGGTCGGGTTTACCTCGCTCCTTGCCTCACCAATGGATATCAATTTACGTGCATATTCTTTTCGGACCCTTTACCGGGTCCTTTAACGGGAATATCCTCAGCACGTTATCTGACTTCTTCACGCGAAAGCTTTGAGGTTACAGTCTCAGGGGGGAGTACGTTCGCAAGAGTGAAACTTAAAGAAATTGACGGAATGGCACCACAAACCGTGGAGCGTGCGGTTTAATTTGACTCAACACGGGGAACTTTACATCCGGACAGGGTGAGGATTGACAGATTGAGTGTTCTTTCTCGATCCCTTGAATGGTGGTGCATGGCCGCTTTTGGTCGGTGGAGTGATTTGTTTGGTTGATTCCGTCAACG</ns2:sequence><ns2:name>KF586847.1_Trypanosoma_terrestris_isolate_CBT_60_18S_ribosomal_RNA_gene,_partial_sequence</ns2:name></ns2:Sequence><ns2:Sequence dsseqid="sq56" id="sq56"><ns2:sequence>CTATCAGCTGGTGATGGCCGTGTAGTGGACTGCCATGGCTTTGACGGGAGCGGGGGATTAGGGTTCGATTCCGGAGAGGGAGCCTGAGAAATAGCTACCACTTCTACGGAGGGCAGCAGGCGCGCAAATTGCCCAATGTCAAAAAAAAACGATGAGGCAGCGAAAAGAAATAGAGCCGGCAGTGCCAATGGCATTGCCGTTTTCAATGGGGGATATCTAAACCCATCCAAAATCGAGTATCAATTGGAGGACAAGTCTGGTGCCAGCACCCGCGGTAATTCCAGCTCCAAAAGCGTATATTAATGCTGTTGCTGTTAAAGGGTTCGTAGTTGAATTGAGGGCCTTTCTTTTTTGAGGCGCGCGGTTGCCCGATCCACCTCGGATTTCGTGGCCCGCGCCCTTGGGGGCCTGTGAACACTCAGAAACAAAAAACACGGGAGTGGTTCTTTCCTGATTTACGCATGTCATGCATGCCAGGAAGCGTCCGTGATTTTTTACTGTGACTAAAAAAGTGCGACCAAAGCAGTCAGTCGACTTGAATTAAAAAGCATGGGATAACAAAGGAGCAGCCTATGGGCCACCGTTTCGGCTTTTGTTGGTATTTAAAAGTCCATTGGAGATTATGGGGTCGTGTGACAAGCGGTCGGGCGTGTTGCTTTTTTGGTCTTCACGGCCAGGGCGCCGCCCGTCGCCCCCGGAAAAGATTTCTGTGCGCCGGCGTCGTATGCGCGAGACTTCGGTCCCGTATCGTCCCGCGTACGCCTTTTTCGGCTCGCGGCATCCAGGAATGAAGGAGGGTAGTCCGGGGGAGAACGTATTGGTGCGTCAGAGGTGAAATTCTTGGACCGCACCAGGACGGACTACAGCGAAGGCATTCTTCAAGAATACCTTCCTCAATCAAGAACCAAAGTGTGGGGATCGAAGATGATTAGAGACCATTGTAGTCCACACTGCAAACGATGACACCCATGAATTGGGGAGTTTTTGGTCGCAGGCAGGAGAAACTGGTGATATCGGGTTCGTCCCATATCTCCTTTTCTCCTTGCCTCGCCAATAATATCAAATTTACGTGCATATTCTTTTAGGCCCTTTTTTCCTCCTTTGTGGGGAGGGGTTTTGACGGGAATATCCTCAGCACGTTACTTGACTTCTTCACGCGAAAGCTTTGAGGTTACAGTCTCAGGGGGGAGTACGTTCGCAAGAGTGAAACTTAAAGAAATTGACGGAATGGCACCACAAGACGTGGAGTGTGCGGTTTAATTTGACTCAACACGGGGAACTTTACCAGATCCGGACAGGGTGAGGATTGACAGATTGAGTGTTCTTTCTCGATCCCCTGAATGGTGGTGCATGGCCGCTTTTGGTCGGTGGAGTGATTTGTTTGGTTGATTCCGTCAACGGACGAGATCCAAACTGTCTAGTAGGATACAGAATTGCCCATAGGATAGCGATCCCCCCACCCCTGCGAGTTCGTCTCAACGAGGCGGGGGGGCAGTATTCGGTTGTGTCCTTCTTTGCAGGATTCCTTGTTTTGCGCAAGGTGAAATTTTGGGTAAGAGCAGGTCTGTGA</ns2:sequence><ns2:name>GU966588.1_Trypanosoma_sp._JD-2008a_isolate_Charlton_18S_ribosomal_RNA_gene,_partial_sequence</ns2:name></ns2:Sequence><ns2:Sequence dsseqid="sq58" id="sq58"><ns2:sequence>CTGGTGATGGCCGTGTAGTGGACTGCCATGGCGTTGACGGGAGCGGGGGATTAGGGTTCGATTCCGGAGAGGGAGCCTGAGAAATAGCTACCACTTCTACGGAGGGCAGCAGGCGCGCAAATTGCCCAATGTCAAAAAAAAACGATGAGGCAGCGAAAAGAAATAGAGCCGGCAGTGCCACTGGCATTGCCGTTTTCAATGGGGGATATTTAAACCCATCCAAAATCGAGTATCAATTGGAGGACAAGTCTGGTGCCAGCACCCGCGGTAATTCCAGCTCCAAAAGCGTATATTAATGCTGTTGCTGTTAAAGGGTTCGTAGTTGAATTGGGGGTCCTTTTATTTTATTTGAGGCGCGCGGTTTGCCCGATCCACTTCGGATTCTCGTGGCCCGTGCCCTTGGGGACCTGTGAACATACAGAAACAAAAAACACGGGAGTGGTTCTTTCCTGATTACCGCATGTCATGCATGCCAGGAAGCGTCCGTGATTTTTTACTGTGACTAAAAAAGTGCGACCAAAGCAGTCAGTCGACTTGAATTAAAAAGCATGGGATAACAAAGGAGCAGCCTATGGGCTACCGTTTCGGCTTTTGTTGGTATTAAAAGTCCATTGGAGATTATGGGGTCGTGTGACAAGCGGTCGGGCGCGTTTTGCATCTGGTCATCATTGTATGGTCAGGGCACGCAGTCCGTCGCCCCCGGGGGAGACCAACCGTGCACGGTGTGGTGCGAGGCACTTTGTGTGTTCCCGTCACCCACGCGCACGCCTCTTTCGGCTCGCGGCGCCCAGGAATGAAGGAGGGTAGTTCGGGGGAGAACGTATTGGTGCGTCAGAGGTGAAATTCTTGGACCGCACCAGGACGAACTACAGCGAAGGCATTCTTCAAGGATACCTTCCTCAATCAAGAACCAAAGTGTGGGGATCGAAGATGATTAGAGACCATTGTAGTCCACACTGCAAACGATGACACCCATGAATTGGGGAGTTTTTGGTCTCAGGCAAGAGTTAAAGCAGAGACGGTGCCGGGTCCGCCCGCGCATCTCCCTGTTCTTTGCTCTTTGTCTGGCCAATAAATTATCAAAATTACGTGCATATTCTTTTCGCTCACTTCGTTTTTACGGGGGGGGCTTTTACGGGAATATCCTCAGCACGTTACATGACTTCTTCACGCGAAAGCTTTGAGGTTACAGTCTCAGGGGGGAGTACGTTCGCAAGAGTGAAACTTAAAGAAATTGACGGAATGGCACCACAAGACGTGGAGTGTGCGGTTTAATTTGACTCAACACGGGGAACTTTACCAGATCCGGACAGGGTGAGGATTGACAGATTGAGTGTTCTTTCTCGATCCCCTGAATGGTGGTGCATGGCCGCTTTTGGTCGGTGGAGTGATTTGTTTGGTTGATTCCGTCAACGGACGAGATCCAAGCTGCCTAGTAGAACGCAGAATTGCCCACAGGATAGCGATCCCTTCGTCTTTTTACCTCTGCGAGTTTACTCAAAGGGGGAGCGGGGGGGCAGCATTCGGTTGCGTTCTTCTTTGCGGGATTCCTTGTTTTGCGCAAGGTGAAATTTTGGGCAACAGCAGGTCTGTGA</ns2:sequence><ns2:name>GU966589.1_Trypanosoma_sp._LM-2010a_isolate_Lanie_18S_ribosomal_RNA_gene,_partial_sequence</ns2:name></ns2:Sequence><ns2:Sequence dsseqid="sq60" id="sq60"><ns2:sequence>TGGCGTTGACGGGAGCGGGGGATTAGGGTTCGATTCCGGAGAGGGAGCCTGAGAAATAGCTACCACTTCTACGGAGGGCAGCAGGCGCGCAAATTGCCCAATGTCAAAAAAAAACGATGAGGCAGCGAAAAGAAATAGAGCCGGCAGTGCCACTGGCATTGCCGTTTTCAATGGGGGATATTCAAACCCATCCAAAATCGAGTATCAATTGGAGGACAAGTCTGGTGCCAGCACCCGCGGTAATTCCAGCTCCAAAAGCGTATATTAATGCTGTTGCTGTTAAAGGGTTCGTAGTTGAATTGGGGGTCCTTTTATTTTATTTGAGGCGCGCGGTTTGCCCGGTCCACTTCGGATTATTGTGGCCCGTGCCCTTGGGGACCTGTGAACAAACAGAAACAAAAAACACGGGAGTGGTTCTTTCCTGATTACCGCATGTCATGCATGCCAGGAAGCGTCCGTGATTTTTTACTGTGACTAAAAAAGTGCGACCAAAGCAGTCAGTCGACTTGAATTAAAAAGCATGGGATAACAAAGGAGCAGCCTATGGGCTACCGTTTCGGCTTTTGTTGGTTTTAAAAGTCCATTGGGGATTATGGGGCCGTGTGACAAGCGGTCGGGCGCGTTTTGCATCTGATCATAATTTTTTTATGACTCAGGCTGCGCAGCCCGTCGCCCCCGGGGGAGACCAAAAACGTGCACGTGTAGGATGGTGTCTTGCCACACTCACGCGCACGCCTCCTTCGGCTCGCGGCGCCCAGGAATGAAGGAGGGTAGTTCGGGGAAGGACGTATTGGGGCGTCAGAGGTGAAATTCTTGGACCGCACCAGGACGAACTACAGCGAAGGCATTCTTCAAGGATACCTTCCTCAATCAAGAACCAAAGTGTGGGGATCAAAGATGATTAGAGACCATTGTAGTCCACACTGCAAACGATGACACCCATGAATTGGGGAGTTTTTGGTCTCAGGCAAAAGTTAAAGCGGAGACGATTTGTGTGTTTTTGTGTGCCAGGTTCGCCCGTGTACACACGCACAATCCCCCCGTTCACTTTTTGTCTGGCCAATAAATTATTAAAATTACGTGCATATTCTTTTCGCTTTCCTCTCTTATATTTTACGGGGGGAAAGCTTTTACGGGAATATCCTCAGCACGTTACATGACTTCTTCACGCGAAAGCTTTGAGGTTACAGTCTCAGGGGGGAGTACGTTCGCAAGAGTGAAACTTAAAGAAATTGACGGAATGGCACCACAAGACGTGGAGTGTGCGGTTTAATTTGACTCAACACGGGGAACTTTACCAGATCCGGACAGGGTGAGGATTGACAGATTGAGTGTTCTTTCTCGATCCCCTGAATGGTGGTGCATGGCCGCTTTTGGTCGGTGGAGTGATTTGTTTGGTTGATTCCGTCAACGGACGAGATCCAAGCTGCCTAGTAGGACGCAGAATTGCCCACAGGATAGCGATCCCTTCGTCTTTCTTATCACCTCTGCGAGTTTCTACTCAAAGGGGTGGGGCGGGGGGGCAGCATTCGGTTGCGTCCTTCTTTGCGGGATTCCTTGTTTTCGCGCAAGGTGAAATTTTGGGCAACAGCAGGTCT</ns2:sequence><ns2:name>JN315392.1_Trypanosoma_sp._AP-2011b_isolate_4_clone_6_18S_ribosomal_RNA_gene,_partial_sequence</ns2:name></ns2:Sequence><ns2:Sequence dsseqid="sq62" id="sq62"><ns2:sequence>TGGCGTTGACGGGAGCGGGGGATTAGGGTTCGATTCCGGAGAGGGAACCTGAGAAATAGCTACCACTTCTACGGAGGGCAGCAGGCGCGCAAATTGCCCAATGTCAAAAAAAACGATGAGGCAGCGAAAAGAAATAGAGCCGGCAGTGCCACTGGCATTGCCGTTTTCAATGGGGGATATTTAAACCCATCCAAAATCGAGTATCAATTGGAGGACAAGTCTGGTGCCAGCACCCGCGGTAATTCCAGCTCCAAAAGCGTATATTAATGCTGTTGCTGTTAAAGGGTTCGTAGTTGAATTGGGGGTCCTTTTATTTTATTTGAGGCGCACGGTGTGCCCGATCCACTTCGGATTATTTTTTGTGGCCCGTGCCCTTGGGGACCTGTGAACAAACAGAAACAAAAAACACGGGAGTGGTTCTTTTCTGATTCCCGCATGTCATGCATGCCAGAAAGCGTCCGTGATTTTTTACTGTGACTAAAAAAGTGCGACCAAAGCAGTCAGTCGACTTGAATTAAAAAGCATGGGATAACAAAGGAGCAGCCTATGGGCTACCGTTTCGGCTTTTGTTGGTATTAAAAGTCCATTGGAGATTATGGGGCCGTGTGACAAGCGGTCGGGCGCGTTTTGCATCTGGTCATAAAAATTTATGTTCAGGCTGCGCCGTCCGTCGCCTCCGGGGAAGACCAAAAACGTGCACGTGTGTGTGTGGTGCAAGAAACACTTTGGTGTGTGTCTTGTTACAACCTCACGCGTACGCGCCTTCTTTGGCTCACGGCGCCCAGGAATGAAGGAGGGTAGTTCGGGGGAGAACGTATTGGTGCGTCAGAGGTGAAATTCTTGGACCGCACCAGGACGAACTACAGCGAAGGCATTCTTCAAGGATACCTTCCTCAATCAAGAACCAAAGTGTGGGGATCAAAGATGATTAGAGACCATTGTAGTCCACACTGCAAACGATGACACCCATGAATTGGGGAGTTTTTGGTCTTAGGCAAAAGTTAAAGCAAAGACGATTTTTGTGTGTGTGTGTGTGTTTGCCGGGTTCGCCTGTGCGCACACACACATACACAAGAGATCCCTTCGTTCACTTTTTGTCTGGCCAATAAATTATGAAAATTACGTGCATATTCTTTTCGCTCTTCTTGTTTATTTTTTCGCAAGGGGGGCTTTTACGGGAATATCCTCAGCACGTTACACAACTTCTTCACGCGAAAGCTTTGAGGCTACAGTCTCAGGGGGGAGTACGTTCGCAAGAGTGAAACTTAAAGAAATTGACGGAATGGCACCACAAGACGTGGAGTGTGCGGTTTAATTTGACTCAACACGGGGAACTTTACCAGATCCGGACAGGGTGAGGATTGACAGATTGAGTGTTCTTTCTCGATCCCCTGAATGGTGGTGCATGGCCGCTTTTGGTCGGTGGAGTGATTTGTTTGGTTGATTCCGTCAACGGACGAGATCCAAGCTGCCTAGTAGGACGCAGAATTGCCCACAGGATAGCGATCTCTTTGTCTTTATCACTTTTGCGGGTTTTTGCCCAATGAAGTGTGGGGCGGGGAGGCAGCATTCGGTTGCGTCCTTCTTTGCGGGATTCCTTGTTTTCGCGCAAGGTGAAATTTTGGGCAACAGCAGGTCCTG</ns2:sequence><ns2:name>JN315391.1_Trypanosoma_sp._AP-2011b_isolate_4_clone_10_18S_ribosomal_RNA_gene,_partial_sequence</ns2:name></ns2:Sequence><ns2:Sequence dsseqid="sq64" id="sq64"><ns2:sequence>GGCGTTGACGGGAGCGGGGGATTAGGGTTCGATTCCGGAGAGGGAGCCTGAGAAATAGCTACCACTTCTACGGAGGGCAGCAGGCGCGCAGATTGCCCAATGTCAAAAAAAAACGATGAGGCAGCGAAAAGAAATAGAGCCGGCAGTGCCACTGGCATTGCCGTTTTCAATGGGGGATATTTAAACCCATCCAAAATCGAGTATCAATTGGAGGACAAGTCTGGCGCCAGCACCCGCGGTAATTCCAGCTCCAAAAGCGTATATTAATGCTGTTGCTGTTAAAGGGTTCGTAGTTGAATTGGGGGTCCTTTTATTTTATTTGAGGCGCACGGTGTGCCCGATCCACTTCGGATTATTTTTTTGTGGCCCGTGCCCTTGGGGACCTGTGAACAAACAGAAACAAAAAACACGGGAGTGGTTCTTTTCTGATTCCCGCATGTCATGCATGCCAGAAAGCGTCCGTGATTTTTTACTGTGACTAAAAAAGTGCGACCAAAGCAGTCAGTCGACCTGAATTAAAAAGCATGGGATAACAAAGGAGCAGCCTATGGGCTACCGTTTCGGCTTTTGTTGGTATTAAAAGTCCATTGGAGATTATGGGGCCGTGTGACAAGCGGTCGGGCGCGTTTTGCATCTGGTCATAAAAATTTATGTTTAGGCTGCGCCGTCCGTCGCCTCCGGGGAAGACCAAAAACGTGCACGTGTGTGTGTGTGGTGCAAGAAACACTTTGGTGTGTGTCTTGTTACAACCTCACGCGTACGCGCCTTCTTTGGCTCACGGCGCCCAGGAATGAAGGAGGGTAGTTCGGGGGAGAACGTATTGGTGCGTCAGAGGTGAAATTCTTGGACCGCACCAGGACGAACTACAGCGAAGGCATTCTTCAAGGATACCTTCCTCAATCAAGAACCAAAGTGTGGGGATCAAAGATGATTAGAGACCATTGTAGTCCACACTGCAAACGATGACACCCATGAATTGGGGAGTTTTTGGTCTTAGGCAAAAGTTAAAGCGAAGACGATTTTTGTGTGTGTGTGTGTGTTTGCCGGGTTCGCCTGTGCGCACACACACATACACAAGAGATCCCTTCGTTCACTTTTTGTCTGGCCAATAAATTATGAAAATTACGTGCATATTCTTTTCGCTCTTCTTGTTTATTTTTTCGCAAGGGGGGCTTTTACGGGAATATCCTCAGCACGTTACACAACTTCTTCACGCGAAAGCTTTGAGGTTACAGTCTCAGGGGGGAGTACGTTCGCAAGAGCGAAACTTAAAGAAATTGACGGAATGGCACCACAAGACGTGGAGTGTGCGGTTTAATTTGACTCAACACGGGGAACTTTACCAGATCCGGACAGGGTGAGGATTGACAGATTGAGTGTTCTTTCTCGATCCCCTGAATGGTGGTGCATGGCCGCTTTTGGTCGGTGGAGTGATTTGTTTGGTTGATTCCGTCAACGGACGAGATCCAAGCTGCCTAGTAGGACGCAGAATTGCCCACAGGATAGCGATCTCTTTGTCTTTATCACTTTTGCGGGTTTTTGCTCAATGAAGTGTGGGGCGGGGAGGCAGCATTCGGTTGCGTCCTTCTTTGCGGGATTCCTTGTTTTCGCGCAAGGTGAAATTTTGGGCAACAGCAGGTC</ns2:sequence><ns2:name>JN315389.1_Trypanosoma_sp._AP-2011b_isolate_28_clone_4_18S_ribosomal_RNA_gene,_partial_sequence</ns2:name></ns2:Sequence><ns2:Sequence dsseqid="sq66" id="sq66"><ns2:sequence>GCGTTGACGGGAGCGGGGGATTAGAGTTCGATTCCGGAGAGGGAGCCTGAGAAATAGCTACCACTTCTACGGAGGGCAGCAGGCGCGCAAATTGCCCAATGTCAAAAAAAAACGATGAGGCAGCGAAAAGAAATAGAGCCGGCAGTGCCACTGGCATTGCCGTTTTCAATGGGGGATATTTAAACCCATCCAAAATCGAGTATCAATTGGAGGACAAGTCTGGTGCCAGCACCCGCGGTAATTCCAGCTCCAAAAGCGTATATTAATGCTGTTGCTGTTAAAGGGTTCGTAGTTGAATTGGGGGTCCTTTTATTTTATTTGAGGCGCACGGTGTGCCCGATCCACTTCGGATTATTTTTTTGTGGCCCGTGCCCTTGGGGACCTGTGAACAAACAGAAACAAAAAACACGGGAGTGGTTCTTTTCTGATTCCCGCATGTCATGCATGCCAGAAAGCGTCCGTGATTTTTTACTGTGACTAAAAAGGTGCGACCAAAGCAGTCAGTCGACTTGAATTAAAAAGCATGGGATAACAAAGGAGCAGCCTATGGGCTACCGTTTCGGCTTTTGTTGGTATTAAAAGTCCATTGGAGATTATGGGGCCGTGTGACAAGCGGTCGGGCGCGTTTTGCATCTGGTCATAAAAATTTATGTTCAGGCTGCGCCGTCCGTCGCCTCCGGGGAAGACCAAAAACGTGCACGTGTGTGTGTGTGGTGCAAGAAACACTTTGGTGTGTGTCTTGTTACAACCTCACGCGTACGCGCCTTCTTTGGCTCACGGCGCCCAGGAATGAAGGAGGGTAGTTCGGGGGAGAACGTATTGGTGCGTCAGAGGTGAAATTCTTGGACCGCACCAGGACGAACTACAGCGAAGGCATTCTTCAAGGATACCTTCCTCAATCAAGAACCAAAGTGTGGGGATCAAAGATGATTAGAGACCATTGTAGTCCACACTGCAAACGATGACACCCATGAATTGGGGAGTTTTTGGTCTTAGGCAAAAGTTAAAGCAAAGACGATTTTTGTGTGTGTGTGTGTGTTTGCCGGGTTCGCCTGTGCGCACACACACATACACAAGAGATCCCTTCGTTCACTTTTTGTCTGGCCAATAAATTATGAAAATTACGTGCATATTCTTTTCGCTCTTCTTGTTTATTTTTTCGCAAGGGGGGCTTTTACGGGAATATCCTCAGCACGTTACACAACTTCTTCACGCGAAAGCTTTGAGGTTACAGTCTCAGGGGGGAGTACGCTCGCAAGAGTGAAACTTAAAGAAATTGACGGAATGGCACCACAAGACGTGGAGTGTGCGGTTTAATTTGACTCAACACGGGGAACTTTACCAGATCCGGACAGGGTGAGGATTGACAGATTGAGTGTTCTTTCTCGATCCCCTGAATGGTGGTGCATGGCCGCTTTTGGTCGGTGGAGTGATTTGTTTGGTTGATTCCGTCAACGGACGAGATCCAAGCTGCCTAGTAGGACGCAGAATTGCCCACAGGATAGCGATCTCTTTGTCTTTATCACTTTTGCGGGTTTTTGCCCAATGAAGTGTGGGGCGGGGAGGCAGCATTCGGTTGCGTCCTTCTTTGCGGGATTCCTTGTTTTCGCGCAAGGTGAAATTTTGGGCAACAGCAGGTCCT</ns2:sequence><ns2:name>JN315393.1_Trypanosoma_sp._AP-2011b_isolate_4_clone_8_18S_ribosomal_RNA_gene,_partial_sequence</ns2:name></ns2:Sequence><ns2:Sequence dsseqid="sq68" id="sq68"><ns2:sequence>TGGCGTTGACGGGAGCGGGGGATTAGGGTTCGATTCCGGAGAGGGAGCCTGAGAAATAGCTACCACTTCTACGGAGGGCAGCAGGCGCGCAAATTGCCCAATGTCAAAAAAAAACGATGAGGCAGCGAAAAGAAATAGAGCCGGCAGTGCCACTGGCATTGCCGTTTTCAATGGGGGATATTTAAACCCATCCAAAATCGAGTATCAATTGGAGGACAAGTCTGGTGCCAGCACCCGCGGTAATTCCAGCTCCAAAAGCGTATATTAATGCTGTTGCTGTTAAAGGGTTCGTAGTTGAATTGGGGGTCCTTTTATTTTATTTGAGGCGCACGGTGTGCCCGATCCACTTCGGATTATTTTTTTGTGGCCCGTGCCCTTGGGGACCTGTGAACAAACAGAAACAAAAAACACGGGAGTGGTTCTTTTCTGATTCCCGCATGTCATGCATGCCAGAAAGCGTCCGTGATTTTTTACTGTGACTAAAAAAGTGCGACCAAAGCAGTCAGTCGACCTGAATTAAAAAGCATGGGATAACAAAGGAGCAGCCTATGGGCTACCGTTTCGGCTTTTGTTGGTATTAAAAGTCCATTGGAGATTATGGGGCCGTGTGACAAGCGGTCGGGCGCGTTTTGCATCTGGTCATAAAAATTTATGTTCAGGCTGCGCCGTCCGTCGCCTCCGGGGAAGACCAAAAACGTGCACGTGTGTGTGTGTGGTGCAAGAAACACTTTGGTGTGTGTCTTGTTACAACCTCACGCGTACGCGCCTTCTTTGGCTCACGGCGCCCAGGAATGAAGGAGGGTAGTTCGGGGGAGAACGTATTGGTGCGTCAGAGGTGAAATTCTTGGACCGCACCAGGACGAACTACAGCGAAGGCATTCTTCAAGGATACCTTCCTCAATCAAGAACCAAAGTGTGGGAATCAAAGATGATTAGAGACCATTGTAGTCCACACTGCAAACGATGACACCCATGAATTGGGGAGTTTTTGGTCTTATGCAAAAGTTAAAGCGAAGACGATTTTTGTGTGTGTGTGTGTGTTTGCCGGGTTCGCCTGTGCGCACACACACATACACAAGAGATCCCTTCGTTCACTTTTTGTCTGGCCAATAAATTATGAAAATTACGTGCATATTTTTTTCGCTCTTCTTGTTTATTTTTTCGCAAGGGGGGCTTTTACGGGAATATCCTCAGCACGTTACACAACTTCTTCACGCGAAAGCTTTGAGGTTACAGTCTCAGGGGGGAGTACGTTCGCAAGAGTGAAACTTAAAGAAATTGACGGAATGGCACCACAAGACGTGGAGTGTGCGGTTTAATTTGACTCAACACGGGGAACTTTACCAGATCCGGACAGGGTGAGGATTGACAGATTGAGTGTTCTTTCTCGATCCCCTGAATGGTGGTGCATGGCCGCTTTTGGTCGGTGGAGTGATTTGTTTGGTTGATTCCGTCAACGGACGAGATCCAAGCTGCCTAGTAGGACGCAGAATTGCCCACAGGATAGCGATCTCTTTGTCTTTATCACTTTTGCGGGTTTTTGCTCAATGAAGTGTGGGGCGGGGAGGCAGCATTCGGTTGCGTCCTTCTTTGCGGGATTCCTTGTTTTCGCGCAAGGTGAAATTTTGGGCAACAGCAGGTCT</ns2:sequence><ns2:name>JN315387.1_Trypanosoma_sp._AP-2011b_isolate_28_clone_11_18S_ribosomal_RNA_gene,_partial_sequence</ns2:name></ns2:Sequence><ns2:Sequence dsseqid="sq70" id="sq70"><ns2:sequence>TGGCGTTGACGGGAGCGGGGGATTAGGGTTCGATTCCGGAGAGGGAGCCTGAGAAATAGCTACCACTTCTACGGAGGGCAGCAGGCGCGCAAATTGCCCAATGTCAAAAAAAAACGATGAGGCAGCGAAAAGAAATAGAGCCGGCAGTGCCACTGGCATTGCCGTTTTCAATGGGGGATATTTAAACCCACCCAAAATCGAGTATCAATTGGAGGACAAGTCTGGTGCCAGCACCCGCGGTAATTCCAGCTCCAAAAGCGTATATTAATGCTGTTGCTGTTAAAGGGTTCGTAGTTGAATTGGGGGTCCTTTTATTTTATTTGAGGCGCACGGTGTGCCCGATCCACTTCGGATTATTTTTTTGTGGCCCGTGCCCTTGGGGACCTGTGAACAAACAGAAACAAAAAACACGGGAGTGGTTCTTTTCTGATTCCCGCATGTCATGCATGCCAGAAAGCGTCCGCAATTTTTTACTGTGACTAAAAAAGTGCGACCAAAGCAGTCAGTCGACTTGAATTAAAAAGCATGGGATAACAAAGGAGCAGCCTATGGGCTACCGTTTCGGCTTTTGTTGGTATTAAAAGTCCATTGGAGATTATGGGGCCGTGTGACAAGCGGTCGGGCGCGTTTTGCATCTGGTCATAAAAATTTATGTTCAGGCTGCGCCGTCCGTCGCCTCCGGGGAAGACCAAAAACGTGCACGTGTGTGTGTGTGGTGCAAGAAACACTTTGGTGTGTGTCTTGTTACAACCTCACGCGTACGCGCCTTTCTTTGGCTCACGGCGCCCAGGAATGAAGGAGGGTAGTTCGGGGGAGAACGTATTGGTGCGTCAGAGGTGAAATTCTTGGACCGCACCAGGACGAACTACAGCGAAGGCATTCTTCAAGGATACCTTCCTCAATCAAGAACCAAAGTGTGGGGATCAAAGATGATTAGAGACCATTGTAGTCCACACTGCAAACGATGACACCCATGAATTGGGGAGTTTTTGGTCTTAGGCAAAAGTTAAAGCGAAGACGATTTTTGTGTGTGTGTGTGTGTTTGCCGGGTTCGCCTGTGCGCACACACACATACACAAGAGATCCCTTCGTTCACTTTTTGTCTGGCCAATAAATTATGAAAATTACGTGCATATTCTTTTCGCTCTTCTTGTTTATTTTTTCGCAAGGGGGGCTTTTACGGGAATATCCTCAGCACGTTACACAACTTCTTCACGCGAAAGCTTTGAGGTTACAGTCTCAGGGGGGAGTACGTTCGCAAGAGTGAAACTTAAAGAAATTGACGGAATGGCACCACAAGACGTGGAGTGTGCGGTTTAATTTGACTCAACACGGGGAACTTTACCAGATCCGGACAGGGTGAGGATTGACAGATTGAGTGTTCTTTCTCGATCCCCTGAATGGTGGTGCATGGCCGCTTTTGGTCGGTGGAGTGATTTGTTTGGTTGATTCCGTCAACGGACGAGATCCAAGCTGACTAGTAGGACGCAGAATTGCCCACAGGATAGCGATCTCTTTGTCTTTATCACTTTTGCGGGTTTTTGCTCAATAAAGTGTGGGGCGGGGAGGCAGCATTCGGTTGCGTCCTTCTTTGCGGGATTCCTTGTTTTCGCGCAAGGTGAAATTTTGGGCAACAGCAGGTCT</ns2:sequence><ns2:name>JN315390.1_Trypanosoma_sp._AP-2011b_isolate_28_clone_8_18S_ribosomal_RNA_gene,_partial_sequence</ns2:name></ns2:Sequence><ns2:Sequence dsseqid="sq72" id="sq72"><ns2:sequence>TGGCGTTGACGGGAGCGGGGGATTAGGGTTCGATTCCGGAGAGGGAGCCTGAGAAATAGCTACCACTTCTACGGAGGGCAGCAGGCGCGCAAATTGCCCAATGTCAAAAAAAAACGATGAGGCAGCGAAAAGAAATAGAGCCGGCAGTGCCACTGGCATTGCCGTTTTCAATGGGGGATATTTAAACCCATCCAAAATCGAGTATCAATTGGAGGACAAGTCTGGTGCCAGCACCCGCGGTAATTCCAGCTCCAAAAGCGTATATTAATGCTGTTGCTGTTAAAGGGTTCGTAGTTGAATTGGGGGTCCTTTTATTTTATTTGAGGCGCACGGTGTGCCCGATCCACTTCGGATTATTTTTTTGTGGCCCGTGCCCTTGGGGACCTGTGAACAAACAGAAACAAAAAACACGGGAGTGGTTCTTTTCTGATTCCCGCATGTCATGCATGCCAGAAAGCGTCCGTGATTTTTTACTGTGACTAAAAAAGTGCGACCAAAGCAGTCAGTCGACTTGAATTAAAAAGCATGGGATAACAAAGGAGCAGCCTATGGGCTACCGTTTCGGCTTTTGTTGGTATTAAAAGTCCATTGGAGATTATGGGGCCGTGTGACAAGCGGTCGGGCGCGTTTTGCATCTGGTCATAAAAATTTATGTTCAGGCTGCGCCGTCAGTCGCCTCCGGGGAAGACCAAAAACGTGCACGTGTGTGTGTGGTGCAAGAAACACTTTGGTGTGTGTCTTGTTACAACCTCACGCGTACGCGCCTTTCTTTGGCTCACGGCGCCCAGGAATGAAGGAGGGTAGTTCGGGGGAGAACGTATTGGTGCGTCAGAGGTGAAATTCTTGGACCGCACCAGGACGAACTACAGCGAAGGCATTCTTCAAGGATACCTTCCTCAATCAAGAACCAAAGTGTGGGGATCAAAGATGATTAGAGACCATTGTAGTCCACACTGCAAACGATGACACCCATGAATTGGGGAGTTTTTGGTCTTAGGCAAAAGTTAAAGCGAAGACGATTTTTGTGTGTGTGTGTGTGTTTGCCGGGTTCGCCTGTGCGCACACACACATACACAAGAGATCCCTTCGTTCACTTTTTGTCTGGCCAATAAATTATGAAAATTACGTGCATATTCTTTTCGCTCTTCTTGTTTATTTTTTCGCAAGGGGGGCTTTTACGGGAATATCCTCAGCACGTTACACAACTTCTTCACGCGAAAGCTTTGAGGTTACAGTCTCAGGGGGGAGTACGTTCGCAAGAGTGAAACTTAAAGAAATTGACGGAATGGCACCACAAGACGTGGAGTGTGCGGTTTAATTTGACTCAACACGGGGAACTTTACCAGATCCGGACAGGGTGAGGATTGACAGATTGAGTGTTCTTTCTCGATCCCCTGAATGGTGGTGCATGGCCGCTTTTGGTCGGTGGAGTGATTTGTTTGGTTGATTCCGTCAACGGACGAGATCCAAGCTGCCTAGTAGGACGCAGAATTGCCCACAGGATAGCGATCTCTTTGTCTTTATCACTTTTGCGGGTTTTTGCTCAATGAAGTGTGGGGCGGGGAGGCAGCATTCGGTTGCGTCCTTCTTTGCGGGATTCCTTGTTTTCGCGCAAGGTGAAATTTTGGGCAACAGCAGGTCTGGA</ns2:sequence><ns2:name>JN315388.1_Trypanosoma_sp._AP-2011b_isolate_28_clone_2_18S_ribosomal_RNA_gene,_partial_sequence</ns2:name></ns2:Sequence><ns2:Sequence dsseqid="sq74" id="sq74"><ns2:sequence>TGCATGCCTCAGAATCACTGCATTGCAGGAATCTGCGCATGGCTCATTACATCAGACGTAATCTGCCGCAAACATGTTGCGGTCTCCGCAAAATTGGATAACTTGGCGAAAAGCCAAGCTAATACATGAACCAAAGGACGCTCTCTGTTCCGGGTGGTGGGGCAACTCATCGCTTATGGGACGTCCAGCGAATGAATGAAAGTAAAACCAATGCCTTTACTGGCAGTAACACCCAGAAGTGTTGACTCAATTCATTCCGTGTGAAAGCCGGCTTGCCGGCGTCTTTTGACGAACAACTGCCCTATCAGCCAGTGATGGCCGTGTAGTGGACTGCCATGGCGTTGACGGGAGCGGGGGATTAGGGTTCGATTCCGGAGAGGGAGCCTGAGAAATAGCTACCACTTCTACGGAGGGCAGCAGGCGCGCAAATTGCCCAATGTCAAAAAAAAACGATGAGGCAGCGAAAAGAAATAGAGCCGACAGTCCCTTTGGGATTGTCGTATTCAATGGGGGATATTTAAACCCATCCAATATCGAGTAACAATTGGAGGACAAGTCTGGTGCCAGCACCCGCGGTAATTCCAGCTCCAAAAGCGTATATTAATGCTGTTGCTGTTAAAGGGTTCGTAGTTGAATTGAGGGCCTCCGAGGCGCTCTGGTACGTCCCATCCACTTCGGATTGGTGACCCAGGCCCTTGTGGTCCGTGAACACTCAGAAACAAGAAACACGGGAGCGGTTCCTTCCTGATCTACGCATGTCATGCATGCCAGGGGGCGTCCGTGATTTTTACTGTGACTAAAAAAGTGTGACCAAAGCAGTCATCCGACTTGAATTAGAAAGCATGGGATAACAAAGGAGCAGCCTATGGGCCACCGTTTCGGCTTTTGTTGGTTTTAGAAGTCCATTGGAGATTATGGGGCTGTGCGACAAGCGGCTGGGTGCCTTTCAGCGTACCCGTCGCCTTTGTGGGAAATCCGTGCCGGTCGTAGCTTCGACTTCGGTCCCAGCTTGATCGGTGCCTTCCCTCAACTCACTGCATCCAGGAATGAAGGAGGGTAGTTCGGGGGAGAACGTACTGGTGCGTCAGAGGTGAAATTCTTAGACCGCACCAAGACGAACTACAGCGAAGGCATTCTTCAAGGATACCTTCCTCAATCAAGAACCAAAGTGTGGGGATCGAAGATGATTAGAGACCATTGTAGTCCACACTGCAAACGATGACACCCATGAATTGGGGAGTTTTTGGTCGACGGCAAGGACGGGTTCATCTCGTTCCTCGCCTCACCAATGATATCAATTTACGTGCATATTCTATCAGGTCCTCGCAAGGGGACCCCTAACGGGAATATCCTCAGCACGTTTTCTTACTTCTTCACGCGAAAGCTTTGAGGTTACAGTCTCAGGGGGGAGTACGTTCGCAAGAGTGAAACTTAAAGAAATTGACGGAATGGCACCACAAGACGTGGAGCGTGCGGTTTAATTTGACTCAACACGGGGAACTTTACCAGATCCGGACAGGGTGAGGATTGACAGATTGAGTGTTCTTTCTCGATCCCCTGAATGGTGGTGCATGGCCGCTTTTGGTCGGTGGAGTGATTTGTTTGGTTGATTCCGTCAACGGACGAGATCCAAGCTGCCCAGTAGGATTCAGAATTGCCCATAGGATAGCAATCCCTTCCGCGGGTTT</ns2:sequence><ns2:name>KM406915.1_Trypanosoma_sp._CMP-2015_isolate_tungarae_165504_18S_ribosomal_RNA_gene,_partial_sequence</ns2:name></ns2:Sequence><ns2:Sequence dsseqid="sq76" id="sq76"><ns2:sequence>TGCATGCCTCAGAATCACTGCATTGCAGGAATCTGCGCATGGCTCATTACATCAGACGTAATCTGCCGCAAACATGTTGCGGTCTCCGCAAAATTGGATAACTTGGCGAAACGCCAAGCTAATACATGAACCAAAGGACGCTCTCTGTTCCGGGTGGTGAGGCAACTCATCACTTATGGGACGTCCAGCGAATGAATGAAAGTAAAACCAATGCCTTTACTGGCAGTAACACCCAGAAGTGTTGACTCAATTCATTCCGTGCGAAAGCCGGCTTGCCGGCGTCTTTTGACGAACAACTGCCCTATCAGCCAGTGATGGCCGTGTAGTGGACTGCCATGGCGTTGACGGGAGCGGGGGATTAGGGTTCGATTCCGGAGAGGGAGCCTGAGAAATAGCTACCACTTCTACGGAGGGCAGCAGGCGCGCAAATTGCCCAATGTCAAAAAAAAACGATGAGGCAGCGAAAAGAAATAGAGCCGACAGTCCTTTTTGGGATTGTCGTATTCAATGGGGGATATTTAAACCCATCCAATATCGAGTAACAATTGGAGGACAAGTCTGGTGCCAGCACCCGCGGTAATTCCAGCTCCAAAAGCGTATATTAATGCTGTTGCTGTTAAAGGGTTCGTAGTTGAATTGAGGGCCTCCGAGGCGCTCTGGTACGTCCCATCCACTTCGGATTGGTGACCCAGGCCCTTGTGGTCCGTGAACACTCAGAAACAAGAAACACGGGAGCGGTTCCTTCCTGATCTACGCATGTCATGCATGCCAGGGGGCGTCCGTGATTTTTACTGTGACTAAAAAAGTGTGACCAAAGCAGTCATCCGACTTGAATTAGAAAGCATGGGATAACAAAGGAGCAGCCTATGGGCCACCGTTTCGGCTTTTGTTGGTTTTAGAAGTCCATTGGAGATTATGGGGCTGTGCGACAAGCGGCTGGGTGCCTTTCAGCGTACCCGTCGCCTTTGTGGGAAATCCGTGCCGGTCGTAGCTTAGACTTCGGTCCTAGCTTGATCGGTGCCTTCCCTCAACTCACTGCATCCAGGAATGAAGGAGGGTAGTTCGGGGGAGAACGTACTGGTGCGTCAGAGGTGAAATTCTTAGACCGCACCAAGACGAACTACAGCGAAGGCATTCTTCAAGGATACCTTCCTCAATCAAGAACCAAAGTGTGGGGATCGAAGATGATTAGAGACCATTGTAGTCCACACTGCAAACGATGACACCCATGAATTGGGGAGTTTTTGGTCGACGGCAAGGACGGGTTCATCTCGTTCCTCGCCTCACCAATGATATCAATTTACGTGCATATTCTATCAGGTCCTCGCAAGGGGACCCCTAACGGGAATATCCTCAGCACGTTTTCTTACTTCTTCACGCGAAAGCTTTGAGGTTACAGTCTCAGGGGGGAGTACGTTCGCAAGAGTGAAACTTAAAGAAATTGACGGAATGGCACCACAAGACGTGGAGCGTGCGGTTTAATTTGACTCAACACGGGGAACTTTACCAGATCCGGACAGGGTGAGGATTGACAGATTGAGTGTTCTTTCTCGATCCCCTGAATGGTGGTGCATGGCCGCTTTTGGTCGGTGGAGTGATTTGTTTGGTTGATTCCGTCAACGGACGAGATCCAAGCTGCCCAGTAGGATTCAGAATTGCCCATAGGATAGCAATCCCTTCCGCGGGTTT</ns2:sequence><ns2:name>KM406916.1_Trypanosoma_sp._CMP-2015_isolate_tungarae_165507_18S_ribosomal_RNA_gene,_partial_sequence</ns2:name></ns2:Sequence><ns2:Sequence dsseqid="sq78" id="sq78"><ns2:sequence>TAACACTGACATCGACACGACACTGACACTGACCCGGACGCTGACCCTGACCCAGACCCTGACGACGACCCTGAACCTGACCCTGACCCTGACCCTGACCCTGACCCTGACCCTGACCCTGACCCTGGCCTGGACCCGACCCTGACCCTGACCCTGACCCCGACCCTGACCCTGACCCTGACCCCGACCCTGACCCTGACCCCGACCCTGACCCTGACCCTGACCCTGACCCTGACCCTGGCCTCGACCTGACCTTGAGGGTATATAACAATCAGAACCTACATCTGGGAACACTCCCAAATGTCCTATATAACCGTCACAAATACGAAAGTGGAAAAAAACATGTACGAAAAACGAAAAAAGGGCTATATAACCGTCAGGAATGTCATACGGGTAGGTGCAAGGAGTAAAACGCGGAATTCCTAGTTTCGTGAAGTAAGTTTTGGTGCTACTTCTCGAATTCACGGACGGATGCTGTTTAACTGTCATCCTACGATTTCCTTCAGAAGGTTCATGTGAATGCTGTGTGTGGGCTGGGTTCCCCCTGTGTGGTGGTGGGTTGGCGGCTTTTTGCTGTCCTTCCGAAGCCTGAGTAACAGCGAGTCATGCTGTGAGCGTGTGTGTACTTTGTTCACACGCCGTGTTTGCCCTGTGTGTTTGTCGTGGAAGCCGTGTGCTCTTTATGTGTTGTGGTGCGCGTGTGCGTTTCCCACATATCGCGCACAATCCCGAAAATAACACCGACGCATGCGTACTTGTGTGTGTGCCGGTGAGTATTTTGCTCTTCCCCCAAAATGGTTGTGCGGGGTGGGGTTAGGGTATATGTGTAGTTTGCGTGCTTAGTTTGACGCGGTCACGAATGTAACGCGCAGTGGTGAGGGTGTGGTGTGTGCGGCGCTGAGTGCTGTTCGCGGAACTCGTTTCGTGTTCGCCTTTTTGTGCCTATGTGTATCACCGCGTTGTGATCTGCTGGTTGTGTGGGAAGCGGTGCTCGATGATGCCGCGCTTGGAGGAATCTCTCCCTCTCACCTTTTGGGTGTCAGGATCACAAAAAAAGAGGTCACCATAGAAAAACAACAGCCATTACCGCCACCAGCGCGATGCGCGTGCGAGAGTGGAGTGTAGATTCTTTCTTTCTCGCTTTTCTCACGTGCGTGTATTCTTGCGCATGCTGTTCGCGCACGCGCTGTGTGTGAGGTGTGTAGGGTGTGTGTGGTGTTGTGTAGTTATGTAATAATTGCGTGTAGATGTGTGTGCACACACCGCTACCGCCGTTCACCACCCAACCTGGAGTGAGTGACGTTATTGTGTATTGCATTGTGAGAGGGCCGCGTGTATGTGTGGTGTGTGTGTCGTGTCTCCTCGGTGTGGTATGTATGTGTTCATAGTATACACCCCGTGCGAGAACACCCACTCCTCCTCCATGCCGTGGTGTGCCCCCACGTGCGATCTGGTTGATTCTGCCAGTAGTCATATGCTTGTTTCAAGGACTTAGCCATGCATGCCTCAGAATCACTGCATTGCAGGAATCTGCGCATGGCTCATTACATCAGACGTAATCTGCCGCCAAAATCTTGCGGTCTCCGCATTATTGGATAACTTGGCGAAACGCCAAGCTAATACATGAACCAAAGGGACGCTCCCTGCTACGGCCGCGGGGTGACTCGCGGTCACGGGACGTCCTGCGAATGAATGAAATTAAGACCAACGCCCCCACCCGGG</ns2:sequence><ns2:name>AF129438.1_Trypanosoma_congolense_18S_ribosomal_RNA_gene,_promoter_region_and_partial_sequence</ns2:name></ns2:Sequence><ns2:Sequence dsseqid="sq80" id="sq80"><ns2:sequence>CGAACAACTGCCCTATCAGCTGGTGATGGCCGTGTAGTGGACTGCCATGGCGTTGACGGGAGCGGGGGATTAGGGTTCGATTCCGGAGAGGGAGCCTGAGAAATAGCTACCACTTCTACGGAGGGCAGCAGGCGCGCAAATTGCCCAATGTCAAAAAAAAACGATGAGGCAGCGAAAAGAAATAGAGCCGGCAGTGCCACTGGCATTGCCGTTTTCAATGGGGGATATTTAAACCCATCCAAAATCGAGCATCAATTGGAGGACAAGTCTGGTGCCAGCACCCGCGGTAATTCCAGCTCCAAAAGCATATATTAATGCTGTTGCTGTTAAAGGGTTCGTAGTTGAATTGGGGGTCCTTTTATTTTATTTGAGGCGCACGGTGTGCCCGATCCACTTCGGATTATTTTTTTGTGGCCCGTGCCCTTGGGGACCTGTGAACAAACAGAAACAAAAAACACGGGAGTGGTTCTTTTCTGATTCCCGCATGTCATGCATGCCAGAAAGCGTCCGTGATTTTTTACTGTGACTAAAAAAGTGCGACCAAAGCAGTCAGTCGACCTGAATTAAAAAGCATGGGATAACAAAGGAGCAGCCTATGGGCTACCGTTTCGGCTTTTGTTGGTATTAAAAGTCCATTGGAGATTATGGGGCCGTGTGACAAGCGGTCGGGCGCGTTTTGCATCTGGTCATAAAAATTTATGTTCAGGCTGCGCCGTCCGTCGCCTCCGGGGAAGACCAAAAACGTGCACGTGTGTGTGTGTGGTGCAAGAAACACTTTGGTGTGTGTCTTGTTACAACCTCACGCGTACGCGCCTTCTTTGGCTCACGGCGCCCAGGAATGAAGGAGGGTAGTTCGGGGGAGARCGTATTGGTGCGTCAGAGGTGAAATTCTTGGACCGCACCAGGACGAACTACAGCGAAGGCATTCTTCAAGGATACCYTCCTCAATCAAGAACCAAAGTGTGGGGATCAAAGATGATTAGAGACCATTGTAGTCCACACTGCAAACGATGACACCCATGAATTGGGGAGTTTTTGGTCTTAGGCAAAAGTTAAAGCGAAGACGATTTTTGTGTGTGTGTGTGTTTGCCGGGTTCGCCTGTGCGCACACACACATACACAAGAGATCCCTTCGTTCACTTTTTGTCTGGCCAATAAATTATTAAAATTACGTGCATATTCTTTTCGCTCTTCTTGTTTATTTTTTCGCAAGGGGGGCTTTTACGGGAATATCCTCAGCACGTTACACAACTTCTTCACGCGAAAGCTTTGAGGTTACAGACTCAGGGGGGAGTACGTTCGCAAGAGTGAAACTTAAAGAAATTGACGGAATGGCACCACAAGACGTGGAGTGTGCGGTTTAATTTGACTCAACACGGGGAACTTTACCAGATCCGGACAGGGTGAGGATTGACAGATTGAGTGTTCTTTCTCGATCCCCTGAATGGTGGTGCATGGCCGCTTTTGGTCGGTGGAGTGATTTGTTTGGTTGATTCCGTCAACGGACGAGATCCAAGCTGCCTAGTAGGACGCAGAATTGCCCACAGGATAGCGATCTCTTTGTCTTTATCACTTTTGCGGGTTTTTGCTCAATGAAGTGTGGGGCGGGGAGGCAGCATTCGGTTGCGTCCTTCTTTGCGGGATTCCTTGTTTTCGCGCAAGGTGAAATTTTGGGCAACAGCAGGTCTGTGATGCTCCTCAATGTTCTGGGCGACACGCGCACTACAATGT</ns2:sequence><ns2:name>JN315386.1_Trypanosoma_sp._AP-2011b_isolate_27_clone_3_18S_ribosomal_RNA_gene,_partial_sequence</ns2:name></ns2:Sequence><ns2:Sequence dsseqid="sq82" id="sq82"><ns2:sequence>CGAACAACTGCCCTATCAGCTGGTGATGGCCGTGTAGTGGACTGCCATGGCGTTGACGGGAGCGGGGGATTAGGGTTCGATTCCGGAGAGGGAGCCTGAGAAATAGCTACCACTTCTACGGAGGGCAGCAGGCACGCAAATTGCCCAATGTCAAAAAAAAACGATGAGGCAGCGAAAAGAAATAGAGCCGGCAGTGCCACTGGCATTGCCGTTTTCAATGGGGGATATTTAAACCCATCCAAAATCGAGTATCAATTGGAGGACAAGTCTGGTGCCAGCACCCGCGGTAATTCCAGCTCCAAAAGCGTATATTAATGCTGTTGCTGTTAAAGGGTTCGTAGTTGAATTGGGGGTCCTTTTATTTTATTTGAGGCGCACGGTGTGCCCGATCCACTTCGGATTATTTTTTTGTGGCCCGTGCCCTTGGGGACCTGTGAATAAACAGAAACAAAAAACACGGGAGTGGTTCTTTTCTGATTCCCGCATGTCATGCATGCCAGAAAGCGTCCGTGATTTTTTACTGTGACTAAAAAAGTGCGACCAAAGCAGTCAGTCGACCTGAATTAAAAAGCATGGGATAACAAAGGAGCAGCCTATGGGCTACCGTTTCGGCTTTTGTTGGTATTAAAAGTCCATTGGAGATTATGGGGCCGTGTGACAAGCGGYCGGGCGCGTTTTGCAYCTGGTCATAAAAATTTATGTTCAGGCTGCGCCGTCCGTCGCCTCCGGGGAAGACCAAAAACGTGCACGTGTGTGTGTGTGGTGCAAGAAACACTTTGGTGTGTGTCTTGTTACAACCTCACGCGTACGCGCCTTCTTTGGCTCACGGCGCCCAGGAATGAAGGAGGGTAGTTCGGGGGAGAACGTATTGGTGCGTCAGAGGTGAAATTCTTGGACCGCACCAGGACGAACTACAGCGAAGGCATTCTTCAAGGATACCTTCCTCAATCAAGAACCAAAGTGTGGGGATCAAAGATGATTAGAGACCATTGTAGTCCACACTGCAAACGATGACACCCATGAATTGGGGAGTTTTTGGTCTTAGGCAAAAGTTAAAGCGAAGACGATTTTTGTGTGTGTGTGTGTGTTTGCCGGGTTCGCCTGTGCGCACACACACATACACAAGAGATCCCTTCGTTCACTTTTTGTCTGGCCAATAAATTATGAAAATTACGTGCATATTCTTTTCGCTCTTCTTGTTTATTTTTTCGCAAGGGGGGCTTTTACGGGAATATCCTCAGCACGTTACACAACTTCTTCACGCGAAAGCTTTGAGGTTACAGTCTCAGGGGGGAGTACGTTCGCAAGAGTGAAACTTAAAGAAATTGACGGAATGGCACCACAAGACGTGGAGTGTGCGGTTTAATTTGACTCAACACGGGGAACTTTACCAGATCCGGACAGGGTGAGGATTGACAGATTGAGTGTTCTTTCTCGATCCCCTGAATGGTGGTGCATGGCCGCTTTTGGTCGGTGGAGTGATTTGTTTGGTTGATTCCGTCAACGGACGAGATCCAAGCTGCCTAGTAGGACGCAGAATTGCCCACAGGATAGCGATCTCTTTGTCTTTATCACTTTTGCGGGTTTTTGCTCAATGAAGTGTGGGGCGGGGAGGCAGCATTCGGTTGCGTCCTTCTTTGCGGGATTCCTTGTTTTCGCGCAAGGTGAAATTTTGGGCAACAGCAGGTCTGTGATGCTCCTCAATGTTCTGGGCGACACGCGCACTACAATGT</ns2:sequence><ns2:name>JN315385.1_Trypanosoma_sp._AP-2011b_isolate_27_clone_1_18S_ribosomal_RNA_gene,_partial_sequence</ns2:name></ns2:Sequence><ns2:Sequence dsseqid="sq84" id="sq84"><ns2:sequence>CGAACAACTGCCCTATCAGCTGGTGATGGCCGTGTAGTGGACTGCCATGGCGTTGACGGGAGCGGGGGATTAGGGTTCGATTCCGGAGAGGGAGCCTGAGAAATAGCTACCACTTCTACGGAGGGCAGCAGGCGCGCAAATTGCCCAATGTCAAAAAAAAACGATGAGGCAGCGAAAAGAAATAGAGCCGGCAGTGCCACTGGCATTGCCGTTTTCAATGGGGGATATTTAAACCCATCCAAAATCGAGTATCAATTGGAGGACAAGTCTGGTGCCAGCACCCGCGGTAATTCCAGCTCCAAAAGCGTATATTAATGCTGTTGCTGTTAAAGGGTTCGTAGTTGAATTGGGGGTCCTTTTATTTTATTTGAGGCGCACGGTGTGCCCGATCCACTTCGGATTATTTTTTTGTGGCCCGTGCCCTTGGGGACCCGTGAACAAACAGAAACAAAAAACACGGGAGTGGTTCTTTTCTGATTCCCGCATGTCATGCATGCCAGAAAGCGTCCGTGATTTTTTACTGTGACTAAAAAAGTGCGACCAAAGCAGTCAGTCGACCTGAATTAAAAAGCATGGGATAACAAAGGAGCAGCCTATGGGCTACCGTTTCGGCTTTTGTTGGTATTAAAAGTCCATTGGAGATTATGGGGCCGTGTGACAAGCGGTCGGGCGCGTTTTGCATCTGGTCATAAAAATTTATGTTCAGGCTGCGCCGTCCGTCGCCTCCGGGGAAGACCAAAAACGTGCACGTGTGTGTGTGTGGTGCAAGAAACACTTTGGTGTGTGTCTTGTTACAACCTCACGCGTACGCGCCTTCTTTGGCTCACGGCGCCCAGGAATGAAGGAGGGTAGTTCGGGGGAGAACGTATTGGTGCGTCAGAGGTGAAATTCTTGGACCGCACCAGGACGAACTACAGCGAAGGCATTCTTCAAGGATACCTTCCTCAATCAAGAACCAAAGYGTGGGGATCAAAGATGATTAGAGACCATTGTAGTCCACACTGCAAACGATGACACCCATGAATTGGGGAGTTTTTGGTCTTAGGCAAAAGTTAAAGCAAAGACGATTTTTGTGTGTGTGTGTGTGTTTGCCGGGTTCGCCTGTGCGCACACACACATACACAAGAGATCCCTTCGTTCACTTTTTGTCTGGCCAATAAATTATTAAAATTACGTGCATATTCTTTTCGCTCTTCTTGTTTATTTTTTCGCAAGGGGGGCTTTTACGGGAATATCCTCAGCACGTTACACAACTTCTTCACGCGAAAGCTTTGAGGCTACAGTCTCAGGGGGGAGTACGTTCGCAAGAGTGAAACTTAAAGAAATTGACGGAATGGCACCACAAGACGTGGAGTGTGCGGTTTAATTTGACTCAACACGGGGAACTTTACCAGATCCGGACAGGGTGAGGATTGACAGATTGAGTGTTCTTTCTCGATCCCCTGAATGGTGGTGCATGGCCGCTTTTGGTCGGTGGAGTGATTTGTTTGGTTGATTCCGTCAACGGACGAGATCCAAGCTGCCTAGTAGGACGCAGAATTGCCCACAGGATAGCGATCTCTTTGTCTTTATCACTTTTGCGGGTTTTTGCTCAATGAAGTGTGGGGCGGGGAGGCAGCATTCGGTTGCGTCCTTCTTTGCGGGATTCCTTGTTTTCGCGCAAGGTGAAATTTTGGGCAACAGCAGGTCTGTGATGCTCCTCAATGTTCTGGGCGACACGCGCACTACAATGT</ns2:sequence><ns2:name>JN315394.1_Trypanosoma_sp._AP-2011b_isolate_27_clone_4_18S_ribosomal_RNA_gene,_partial_sequence</ns2:name></ns2:Sequence><ns2:Sequence dsseqid="sq86" id="sq86"><ns2:sequence>CTCTGGTTGATTCTGCCAGTAGTCATATGCTTGTTTCAAGGACTTAGCCATGCATGCCTCAGAATCACTGCACTGCAGGAATCTGCGCATGGCTCATTACATCAGACGTAATCTGCCGCAATCACCTTGCGGTCACCCGCATTACTGGATAACTTGGCGAAACGCCAAGCTAATACATGAACCACCGGGCGCTCCCTGCTCCGGCGACGGCTTCCACCGCCGCTATGGGACGCCCCGCGAATGAGTGACATTAAGACCAACGCCCGTACCTGGGCAGTACCACACAGACGTGTTGACTCAATTCATTCCGTGCGAAAGCCGGCTTGTCCGGCGTCTTTTGACGAACAACTGCCCTATCAGCCAGTGATGGCCGTGTAGTGGACTGCCATGGCGTTGACGGGAGCGGGGGATTAGGGTTCGATTCCGGAGAGGGAGCCTGAGAAATAGCTACCACTTCTACGGAGGGCAGCAGGCGCGCAAATTGCCCAATGTCGAGACAGAACGATGAGGCAGCGAAAAGAAATAGAGCCGGCAGTGCTACGCATTGTCGTTTTCAATGGGGGATACCCAAACCCATCCAACATCGAGTAACTATTGGAGGACAAGTCTGGTGCCAGCACCCGCGGTAATTCCAGCTCCAAAAGCGTATATTAATGCTGTTGCTGTTAAAGGGTTCGTAGTTGAACTGTGGGCCGCGCTGCCGCCGCGCTCCGCCCCACCCACAGAGGGTGCGTGGCACGCGGCGCGCGCCGCCCGCGAACACTCAGACACAAGCAGCGCGGGAGCGCTTCCCCACACCACGCGTGTCATGCACGCTCGGGGCGCCCGCGAGTCTTTACTGTGACTAAAAAAGCGCGACCAAAGCAGTCCACCGACCTGAATTGCAAAGCATGGGATAACAAAGCATCAGCCTCCGGGCCACCGATTCGGCTTTTGTTGGTTTTAACAGTCCGTTGGAGATTGGGGGCCGGCGCGACCACGCACCGCGGCATTCCTCTCGGAACTCGCCGCACGCTCCGCGGCGCCTCGCGCGTCGCGGCTCGCCGGCCCGGGAATGAAGGAGGGCGGCTCGGGGGAGAACGTACTGGCGCGTCAGAGGTGAAATTCTTAGACCGCGCCAAGACGAACCACAGCGAAGGCATTCTTCAAGGACGCCTTCCTCAATCAAGAACCAAAGTGTGGGGATCGAAGATGATTAGAGACCATTGTAGTCCACACTGCAAACGATGACGCCCATGAATTGGGGACCTGTGGCCAGCGGCGCCGCCGGGCTCGCCCGCGCGCGCGCCCGCTCCACCATCCATCACGTGCACATTCTTTGGCGCAGCCTCACGGCTCCGCCGCTACGGGAATGTCCTCAGCACGTCTCACCTTCCACGCGAAAGCTTTGAGGTTACAGTCTCAGGGGGGAGTACGTTCGCAAGAGTGAAACTTAAAGAAATTGACGGAATGGCACCACAAGACGTGGAGCGTGCGGTTTAATTTGACTCAACACGGGGAACTTTACCAGATCCGGACAGGGTGAGGATTGACAGATTGAGTGTTCTTTCTCGATCCCCTGAATGGTGGTGCATGGCCGCTTTTGGTCGGTGGAGTGATTTGTTTGGTTGATTCCGTCAACGGACGAGATCCAGGCCGCCCAGTAGGCCCCAGGATCACGCACAGGACAGCAGCACGCGCGTCGGGCCTCACGGCCCCTCGCCGTCCGCATCCGGTCGGGGCCTTCTCTGCGGGATTCCTTGCACGCGCAAGGTGAGATGCTGGGCAACAGCAGGTCTGTGATGCTCCTCGATGCTCTGGGC</ns2:sequence><ns2:name>KM391824.1_Trypanosoma_vivax_isolate_MBOV/ET/2012/AAU-CVMA/003_clone_1_18S_ribosomal_RNA_gene,_partial_sequence</ns2:name></ns2:Sequence><ns2:Sequence dsseqid="sq88" id="sq88"><ns2:sequence>TCTGCCGCAAAAATTTTGCGGTCTCCGCATTATTGGATAACTTGGCGAAATGCCAAGCTAATACATGAACCAAAGGGGCGTCTCACCCCAGGGGCGGGCAACCGTCTCGGAGGCGCCCAGCGAATGAATGACATTAAGACCAATGCCGTCAAGGCAGTAGCACTAGTAGTGTTGACTCAATTCATTCCGTGTGAAAGCCGGATTTCCGGCGTCTTTTGACGAACAACTGCCCTATCAGCTGGTGATGGCAGTGTAGTGGACTGCCATGGCGTTGACGGGAGCGGGGGATTAGGGTTCGATTCCGGAGAGGGAGCCTGAGAAATAGCTACCACTTCTACGGAGGGCAGCAGGCGCGCAAATTGCCCAATGTCAAAAAAAAACGATGAGGCAGCGAAAAGAAATAGAGTTGTCAGTCCAATGGATTGTCATTTCAATGGGGGATATTTAAACCCATCCAATATCGAGTAACAATTGGAGGACAAGTCTGGTGCCAGCACCCGCGGTAATTCCAGCTCCAAAAGCGTATATTAATGCTGTTGCTGTTAAAGGGTTCGTAGTTGAATTGAGGGTGGTGGGGAACGGTGGTACGTCCATTTCCAATCCGGATCTGTGAAGCCACACCCTGCCACTCGTGAACATTGATACAAGAAGCACGGGAGTGGATCCTTTCCCGATTCCGCATGTCATGCATGCCGGGGGGGCGCCCGTGATTTTTACTGTGACTAAAAAAGTGTGACCAAAGCAGTCATTCGACTTGAATTAGAAAGCATGGGATAACAAAGGAGCAACCTGGTGGTTACCGTTTCGGCTTTTGTTGGTTTTAGAGATCGCTAGGAGATTGTGGGACTTTGTGACAAGCGTTCCGTGTTCACGCACAGGCGCCTTTGGGTGGGATGGTTGGCTCTGGGGCGGGCTTCGGCTCGTGCCCCTCTGCTATACGCTCACTCCAACTCTTAGTTCTAGGAATGAAGGAGGGTAGTTCGGGGGAGAACGTACTGGTGCGTCAGAGGTGAAATTCTTAGACCGCATCAAGACGAACTACAGCGAAGGCATTCTTCAAGGATACCTTCCTCAATCAAGAACCAAAGTGTGGGGATCGAAGATGATTAGAGACCATTGTAGTCCACACTGCAAACGATGACACCCATGAATTGGGGAGTTTTGGGTGGTGTGCCCCCGGTTTACCGAGGACCCACTCCACCTATTTTCAAACTTACGTGCATTTACCTTTTGGCTTCGGCCACTTACGGGGTTATCCTCAGCACGTCTTCTACTTCTTCACGCGAAAGCTTTGAGGTTATAGTCTCAGGGGGGAGTACGTTCGCAAGAGTGAAACTTAAAGAAATTGACGGAATGGCACCACAAGACGTGGAGCGTGCGGTTTAATTTGACTCAACACGGGGAACTTTACCAGATCCGGACAGGATAAGGATTGACAGATTGAGTGTTCTTTCTCGATTTCTTGAATGGTGGTGCATGGCCGCTTTTGGTCGGTGGAGTGATTTGTTTGGTTGATTCCGTCAACGGACGAGATCCAAGCTGCCCAGTAGAATTCAGGATTGCCCATAGGATAGCAATCTCGCCAGCGGGTTTTACTCAATGGCGGGTTACATCCGGTTGAATTCTTCTCTGCGGGATTCCTTGTTTTGCACAAGGTGAGATTTTGGGCAACAGCAGGTCTGTGATGCTCCTCAATGTTCTGGGCGACACGTGCACTACAATGTCAGTGAGAACAAGAAAAACGACTTCTGTCGTACCTACTTGATCAAAAGAGTGGGGAATCACCGGAATCACATAGACCCACTTGGGACCGAGGATTGCAATTATTGGTCGCGCAACNA</ns2:sequence><ns2:name>MG845924.1_Trypanosomatidae_sp._D44-1_18S_ribosomal_RNA_gene,_partial_sequence</ns2:name></ns2:Sequence><ns2:Sequence dsseqid="sq92" id="sq92"><ns2:sequence>TCTGCCGCAAWAATCTTGCGGTTTCCGCAATATTGGATACCTTGGCGAAACGCCAAGCTAATACATGAACCAATGTGGTGTCCTCCATCCATGTCGTGGGCAACTGCGACAGTGAGGCGCCCGGCGAATGAATGACATTAAAATCAATGCCGTCAATGGCAGTAACACTCAGCAGTGTTGACTCAATTCATTCCGTGCGAAAGCCGGTTTACCGGCGTCTTTTGACGAACAACTGCCCTATCAGCTAGTGATGGCCGTGTAGTGGACTGCCATGGCGTTGACGGGAGCGGGGGATTAGGGTTCGATTCCGGAGAGGGAGCCTGAGAAATAGCTACCACTTCTACGGAGGGCAGCAGGCGCGCAAATTGCCCAATGTCAAAAAAAAACGATGAGGCAGCGAAAAGAAATAGAGTTGACAGTCCCTCTTGGATTGTCTTTTCAATGGGGGATATTTAAACCCATCTAAAATCGAGTAACAATTGGAGGACAAGTCTGGTGCCAGCACCCGCGGTAATTCCAGCTCCAAAAGCATATATTAATGCTGTTGCTGTTAAAGGGTTCGTAGTTGAATTGAGGGCCGTTGAGGCGCTCTGGTCTGTCCCGTCCAAGTCGGATTGGTGACCCAGGCCCTTGCGGTCCGTGAACACTCGAAACAAGAAACACGGGAATGGTTCCTTTCCTGAATTACGCATGTCATGCATGTATCAGGGGGCGTCCGTGATTTTTACTGTGACTAAAGAAGTGTGACCAAAGCAGTCAACTGACTTGAATTAGCAAGCATGGGATAACAAAGGAGCAGCCTTTAGGCTACCGTTTCGGCTTTTGTTGGTTTTAAAGGTCTATTGGAGATTATGGGGCCGTGCGACAAGCGTTACCCACACGTTCCCTCACGGGTCGTGTTCTCGGTGGCGCCTTTGGGGGGTGTCGGGTGGTGGGCGAACTCCGGTTCAACTGCTATCGCTGTGCCCTTTCAACTTGCGGCATCCAGGAATGAAGGAGGGTAGTTCGGGGGAGAACGTACTGGGGCGTCAGAGGTGAAATTCTTAGACCGCACCAAGACGAACTACAGCGAAGGCATTCTTCAAGGATACCTTCCTCAATCAAGAACTAAAGTGTGGAGATCGAAGATGATTAGAGACCATTGTAGTCCACACTGCAAACGATGACACCCATGAATTGGGGAGTTTTGGGTTGTGGCGTGTTCGGGTACACCCCGCTTCATGCTCCACCCATTTTACATCAATTTACGTGCATATTCTTTTCGCTCACTGGGGCAACTCGGTGAGTTTCCACGGGAATATCCTCAGCACGTTCTCTGACTTCTTCACGCGAAAGCTTTGAGGTTACAGTCTCAGGGGGGAGTACGTTCGCAAGAGTGAAACTTAAAGAAATTGACGGAATGGCACCACAAGACGTGGAGCGTGCGGTTTAATTTGACTCAACACGGGGAACTTTACCAGATCCGGACAGGATGAGGATTGACAGATTGAGTGTTCTTTCTCGATTCCCTGAATGGTGGTGCATGGCCGCTTTTGGTCGGTGGAGTGATTTGTTTGGTTGATTCCGTCAACGGACGAGATCCAAGCTCCCCAGTAGAATTCAGGATTGCCCATAGGATAGCAATCTTATTGTTCAATTCTATTGAACAGTAAGAGGTATCTGGTCGAATTCTTCTCTGCGGGATTCCCTGTTTCGCACAGTGGTGAAATTTTGGGCAACAGCAGGTCTGTGATGCTCCTCAATGTTCTGGGCGACACGCGCACTACAATGTCAGTGAGAACAAGAAAAACGACTTACGTCGGACCTACTTGATCAAAAGAGTGGGGAAACCCCGGAATCACATAGACCCACTTGGGACCGAGGATTGCAATTATTGGTCGCGCAACNA</ns2:sequence><ns2:name>MG845927.1_Trypanosomatidae_sp._D51_18S_ribosomal_RNA_gene,_partial_sequence</ns2:name></ns2:Sequence><ns2:Sequence dsseqid="sq94" id="sq94"><ns2:sequence>GTCATATGCTTGTTTCAAGGACTTAGCCATGCATGCCTCAGAATCACTGCATTGCAGGAATCTGCGCATGGCTCATTACATCAGACGTAATCTGCCGCCAAAATGTTGCGGTCTCCGCATTACTGGATAACTTGGCGAAACGCCAAGCTAATACATGAACAAGAGGACGTTCCCTACTGCGGCGGCGGGGCAACTCGCCGCTACGGGGCGTCCAGCGAATGAATGGCATTAAAACCAACGCCCTCGCGGGCAGTAACACTCAGACGTGTTGACTCAATTCATTCCGTGCGAAAGCCGGTTCACCGGCGTGTGTTGACGAACAACTGCCCTATCAGCCAGTGATGGCCGTGTAGTGGACTGCCATGGCGTTGACGGGAGCGGGGGATTAGGGTTCGATTCCGGAGAGGGAGCCTGAGAAATAGCTACCACTTCTACGGAGGGCAGCAGGCGCGCAAATTGCCCAATGTCGAGAAAAACGATGAGGCAGCGAAAAGAAATAGAGCCGGCCGTGCCATTTGGCATGGTCGTATTCAATGGGGGATATTTAAACCCATCCAAAATCGAGTAACCATTGGAGGACAAGTCTGGTGCCAGCACCCGCGGTAATTCCAGCTCCAAAAGCGTATATTAATGCTGTTGCTGTTAAAGGGTTCGTAGTTGAACTGTGGGCGCGAGCTGGCGCGTGTTTGTCGCCCCGCGATTGATGCGGCGCGGCGCACGCCCTCTCCGTCCGTGAACACACCGATACGAGAAGCACGGGAGTGGACCCCCGGTACGCATGACACGCATGCGGGGGCGTCCGTGACTTTTACTGTGACTAAAAAAGTGCGACCAAAGCAGTCTTGCGACTTGAATTACAAAGCATGGGATAACAAAGCAACAGCCCCAGGGCCACCGTTTCGGCTTTTGTTGGTTTTAGAAGTCCAGGGGAGATTACGGCGCCGCGTGCCGCGCGCACCCTGCGTGTGCGTTTCGGCTTGCCGACGCGCGGCGCCAGGAATGAAGGAGGGTAGTTCGGGGGGGAACGTACTGGTGCGTCAGAGGTGAAATTCTTAGACCGCACCAAGACGAACTACAGCGAAGGCATTCCTCAAGGATACCTTCCTCAATCAAGAACCAAAGTGTGGGGATCGAAGATGATTAGAGACCGTTGTAGTCCACACTGCAAACCATGACACCCATGAATTGGGGAGCCGTTGGTGTGCTGGTGGTTGCGCTCGCGTGGCCCCCAGCCGCCAACAACCAACCTACGTGCCTATTCTATCCGGCGCTCCGGCGCCGCAACGGGAATATCCTCAGCACGTTGTTGACTCATTCACGCGAAAGCTTTGAGGTTACAGTCTCAGGGGGGAGTACGTTCGCAAGAGTGAAACTTAAAGAAATTGACGGAATGGCACCACAAGACGTGGAGCGTGCGGTTTAATTTGACTCAACACGGGGAACTTTACCAGATCCGGACAGGGTGAGGATTGACAGATGGAGTGTTCTTTCTCGATCCCCTGAATGGTGGTGCATGGCCGCTTTTGGTCGGTGGAGTGATTTGTTTGGTTGATTCCGTCAACGGACGAGATCCAAGCTGCCCAGTAGGGCCCGTGATTGTCCACAGGACAGCTGCCGCCTCTGGGGCGTTCGCGCCTCCGGGCGGTCCCATCACACGGGGGCTCTTCTCTGCGGGATTCCTTGCCACGCGCAAGGTGAGATTTTGGGCAACAGCAGGTCTGTGATGCTCCTCGATGTTCTGGGCGACACGCGCACTACAATGTCAGTGAGAACGAGACACGCGGCGTTGCCGCTCCCGCTTGATCAAAAGAGCGGGGAATCCACGGAATCACGTAGACCCACTTGGGACCGAGTATTGCAATTATTGGTCGCGCAACGAGGAATGTCTCGTAGGCGCAGCTCATCAAACTGTGCCGATTACGTCCCTGCCATTTGT</ns2:sequence><ns2:name>KP307023.1_Trypanosoma_sp._Fly9_isolate_G49_18S_ribosomal_RNA_gene,_partial_sequence</ns2:name></ns2:Sequence><ns2:Sequence dsseqid="sq96" id="sq96"><ns2:sequence>GTCATATGCTTGTTTCAAGGACTTAGCCATGCATGCCTCAGAATCACTGCATTGCAGGAATCTGCGCATGGCTCATTACATCAGACGTAATCTGCCGCCAAAATGTTGCGGTCTCCGCATTATTGGATAACTTGGCGAAACGCCAAGCTAATACATGAACCAAATGGACGTTCCCTGCTCCGGCGGCGGGGCGACTCGCCGCTACGGGACGTCCGGCGAATGAATGGCATTAAAACCAACGCCCTCGCGGGCAGTAACACTCAGACGTGTTGACTCAATTCATTCCGTGCGAAAGCCGGGTCAGCCGGCGTGTGTTGACGAACAACTGCCCTATCAGCTAGTGATGGCCGTGTAGTGGACTGCCATGGCGTTGACGGGAGCGGGGGATTAGGGTTCGATTCCGGAGAGGGAGCCTGAGAAATAGCTACCACTTCTACGGAGGGCAGCAGGCGCGCAAATTGCCCAATGTCGAGAAAAACGATGAGGCAGCGAAAAGAAATAGAGCCGACCTTGCCATTGGCATGGTCGTTTTCAATGGGGGATATTTAAACCCATCCAATATCGAGTAACAATTGGAGGACAAGTCTGGTGCCAGCACCCGCGGTAATTCCAGCTCCAAAAGCGTATATTAATGCTGTTGCTGTTAAAGGGTTCGTAGTTGAACTGTGGGCGCGAGTAGGCGCGTGTCTGTCGCTGCCCTCGATTGGGCTGTGGCGCACGCCCTCTGCGTCCGTGAACACACCGATACAAGAAACACGGGAATGGTCCCCCAGAACGCATGTCACGCATGCGGGGGCGTCCGTGATCTTTACTGTGACTAAAAAAGAGCGACCAAAGCAGTCCACGACTTGAATTACAAAGCATGGGATAACAAAGCATCAGCCCCAGGGCCACCGTTTCGGCTTTTGTTGGTTTTAGAAGCCCAGGGGAGATTATGGCGCCGCGTGCCGCGCACACTTCCGTGTGCGTTTCGGCGTTCGCGTCGACGCGCTGCGCCGGGAATGAATGAGGGTAGTCGGGGGAGAACGTACTGGTGCGTCAGAGGTGAAATTCTTAGACCGCACCAAGACGAACTACAGCGAAGGCATTCTTCAAGGATACCTTCCTCAATCAAGAACCAAAGTGTGGGTATCGAAGATGATTAGAGACCATTGTAGTCCACACTGCAAACCATGACACCCATGAATTGGGGACCATTTGGCCCGTGGGGTGCTGCGCTTGCGTAGCCCTCCCACGGCCAATTCCACAAACTTACGTGCCTATTCTGCCGTGGGTCGCCTCGCGCGGCCCGCATACGGGAATATCCTCAGCACGTTGTTTACTCATTCACGCGAAAGCTTTGAGGTTACAGTCTCAGGGGGGAGTACGTTCGCAAGAGTGAAACTTAAAGAAATTGACGGAATGGCACCACAAGACGTGGAGCGTGCGGTTTAATTTGACTCAACACGGGGAACTTTACCAGATCCGGACAGGGTGAGGATTGACAGATGGAGTGTTCTTTCTCGATCCCCTGAATGGTGGTGCATGGCCGCTTTTGGTCGGTGGAGTGATTTGTTTGGTTGATTCCGTCAACGGACGAGATCCAAGCTGCCCAGTAGGGCCCGTGATTGTCCACAGGACAGCATTCCGTCGGTGGCGTTCGCGCGCCGTCGGCGGAGCCTTATCACAAGAAGGGCCCTTCTCTGCGGGATTCCTTGCCACGCGCAAGGTGAGATTTTGGGCAACAGCAGGTCTGTGATGCTCCTCAATGTTCTGGGCGACACGCGCACTACAATGTCAGTGAGAACAAGACACGCGGCATCTGCCGCTCCCGCTTGATCAAAAGAGCGGGGAAACAACGGAATCACGTAGACCCACTTGGGACCGAGTATTGCAATTATTGGTCGCGCAACGAGGAATGTCTCGTAGGCGCAGCTCATCAAACTGTGCCGATTACGTCCCTGCCATTTGT</ns2:sequence><ns2:name>KP307021.1_Trypanosoma_simiae_isolate_G144_18S_ribosomal_RNA_gene,_partial_sequence</ns2:name></ns2:Sequence><ns2:Sequence dsseqid="sq98" id="sq98"><ns2:sequence>GTCATATGCTTGTTTCAAGGACTTAGCCATGCATGCCTCAGAATCACTGCATTGCAGGAATCTGCGCATGGCTCATTACATCAGACGTAATCTGCCGCCAAAATGTTGCGGTCTCCGCATTATTGGATAACTTGGCGAAACGCCAAGCTAATACATGAACCAAGTGGACGTTCCCTGCTCCGGCGGCGGGGCAACTCGCCGCTACGGGACGTCCGGCGAATGAATGGTATTAAAACCAACGCCCTCACGGGCAGTAACACTCAGACGTGTTGACTCAATTCATTCCGTGCGAAAGCCGGGTCACCCGGCGTGTGTTGACGAACAACTGCCCTATCAGCTAGTGATGGCCGTGTAGTGGACTGCCATGGCGTTGACGGGAGCGGGGGATTAGGGTTCGATTCCGGAGAGGGAGCCTGAGAAATAGCTACCACTTCTACGGAGGGCAGCAGGCGCGCAAATTGCCCAATGTCGAGAAAAACGATGAGGCAGCGAAAAGAAATAGAGCCGACCGTGCCTTTGGCATGGTCGTTTTCAATGGGGGATATTTAAACCCATCCAAAATCGAGTAACAATTGGAGGACAAGTCTGGTGCCAGCACCCGCGGTAATTCCAGCTCCAAAAGCGTATATTAATGCTGTTGCTGTTAAAGGGTTCGTAGTTGAACTGTGGGCGCGAGTAGGCGCGTGTCTGTCGCGGCGCCGTGATGGCTCGTGGCGCACGCCCTCTGCGTCCGTGAACACACCGATACAAGAAGCACGGGAATGGTCCCCCGGAACGCATGTCACGCATGCGGGGGCGTCCGTGACTTTTACTGTGACTAAAAAAGCGCGACCAAAGCAGTCATGCGACTTGAATTACCAAGCATGGGATAACAAAGCATCAGCCCCAGGGCCACCGTCTCGGCTTTTGTTGGTTTTAGAAGTCCAGGGGAGATTATGGTGCGGCGTGCCGCGCACACAGCCATGTGTGCGTTTCGGCGTCCGCGTCGACGCGCCGCGCCGGGAATGAAGGAGGGTAGTTCGGGGGAGAACGTACTGGAGCGTCAGAGGTGAAATTCTTAGACCGCACCAAGACGAACTACAGCGAAGGCATTCTTCAAGGATACCTTCCTCAATCAAGAACCAAAGTGTGGGGATCGAAGATGATTAGAGACCGTTGTAGTCCACACTGCAAACCATGACACCCATGAATTGGGGACCGTTTGGCCTGTGGTGTGCTGCGCTTGCGTAGCCCTCCACAGCCAACTACACAAACTTACGTGCCTATTCTGCCGTGGGTCGCCTCGCGCGGCCCGCATACGGGAATATCCTCAGCACGTTGTTGACTCATTCACGCGAAAGCTTTGAGGTTACAGTCTCAGGGGGGAGTACGTTCGCAAGAGTGAAACTTAAAGAAATTGACGGAATGGCACCACAAGACGTGGAGCGTGCGGTTTAATTTGACTCAACACGGGGAACTTTACCAGATCCGGACAGGGTGAGGATTGACAGATGGAGTGTTCTTTCTCGATCCCCTGAATGGTGGTGCATGGCCGCTTTTGGTCGGTGGAGTGATTTGTTTGGTTGATTCCGTCAACGGACGAGATCCAAGCTGCCCAGTAGGGCCCGTGATTGTCCATAGGACAGCATTCCGCCGGTGGTGCGCGCTCGCGTGCGCCACGTCGGCGCGGTACTATCACACATAGGGCCCTTCTCTGCGGGATTCCTTGCCACGCGCAAGGTGAGATTTTGGGCAACAGCAGGTCTGTGATGCTCCTCAATGTTCTGGGCGACACGCGCACTACAATGTCAGTGAGAACAAGACACGCGGCATCTGCCGCTCCCGCTTGATCAAAAGAGCGGGGAAACCACGGAATCACGTAGACCCACTTGGGACCGAGTATTGCAATTATTGGTCGCGCAACGAGGAATGTCTCGTAGGCGCAGCTCATCAAACTGTGCCGATTACGTCCCTGCCATTTGT</ns2:sequence><ns2:name>KP307022.1_Trypanosoma_simiae_'bai'_isolate_G107_18S_ribosomal_RNA_gene,_partial_sequence</ns2:name></ns2:Sequence><ns2:Sequence dsseqid="sq100" id="sq100"><ns2:sequence>TTTCCGCATTATTGGATAACTTGGCGAAACGCCAAGCTAATACATGAGTAGAAGGAACGTTCTCTGTACCAGGCTGCGGGGCGACTCGGAGCCTATGGGACGTTCAGCGAATGAATGAAAGTAAGACCAATGCCGCTTTTTGTGGCAGTAACACCCAGACGTGTTGACTCAATTCATTCCGTGCGAAAGCCGGCTTGTCCGGCGTCTTTTGACGAACAACTGCCCTATCAGCCAGTGATGGCCGTGTAGTGGACTGCCATGGCGTTGACGGGAGCGGGGGATTAGGGTTCGATTCCGGAGAGGGAGCCTGAGAAATAGCTACCACTTCTACGGAGGGCAGCAGGCGCGCAAATTGCCCAATGTCAAAACAAAACGATGAGGCAGCGAAAAGAAATAGAGCCTGCAGTCCCAAATGGGATTGTTGAACTGAATGGGGGATATCTAACATCATCCAAAATCGAGTAACAATTGGAGGACAAGTCTGGTGCCAGCACCCGCGGTAATTCCAGCTCCAAAAGCGTATATTAATGCTGTTGCTGTTAAAGGGTTCGTAGTTGAATTGAGGGCCTCTGAGGCGCACTGGTATGTCCCGTTCACTTTGAATTGGTGACCCAGGCCCTTGTGGTCCGTGAACATTCAGAAACAAGAAACACGGGAGTGGTTCCTTCCTGATCTTCGCATGTCATGCATGCCAGGGGGCGTCCGTGATTTTTACTGTGACTAAAAAAGTGTGACCAAAGCAGTCATCCGACTTGAATTAGAAAGCATGGGATAACAAAGGAGCAGCCTATGTGCTACCGTTTCGGCTTTTGTTGGTTTTAAAAGCTCATTGGAGATTATGGGGTTGTGCGACCAGCGGCTGGGTGTCGTGCCTCACTTAACTGTGTGGTTACCCGTCGCCTTTGTGGGATCTTGCCTGCTCCGTTGAAACCTCACCTYTGCATGCAAATGTATTGTGTTGCTCTTCTGCGGATGTCTGGTTTTCCTGCAACTCACTGCTTCCAGGAATGAAGGAGGGTAGTTCGGGGGAGAACGTACTGGTGCGTCAGAGGTGGAATTCTTAGACCGCACCAAGACGAACTACAGCGAAGGCATTCTTCAAGGATACCTTCCTCAATCAAGAACCAAAGTGTGGGGATCGAAGATGATTAGAGACCATTGTAGTCCACACTGCAAACGATGACACCCATGAATTGGGGAGTTTTTGGTCACAGGCATCGCCGGGTTAATCTCGGGCGTTGCCTGACCAATGTTATGAATTTACGTGCATATTCTTTTAGGTATACCGCAAGGTTGCCTTTATTTACGGGAATATCCTCAGCACGTTTTCTTACTTCTTCACGCGAAAGCTTTGAGGTTACAGTCTCAGGGGGGAGTACGTTCGCAAGAGTGAAACTTAAAGAAATTGACGGAATGGCACCACAAGACGTGGAGCGTGCGGTTTAATTTGACTCAACACGGGGAACTTTACCAGATCCGGACAGGGTGAGGATTGACAGATTGAGTGTTCTTTCTCGATCCCCTGAATGGTGGTGCATGGCCGCTTTTGGTCGGTGGAGTGATTTGTTTGGTTGATTCCGTCAACGGACGAGATCCAAGCTGCCCAGTAGGATTCCGAATTGCCCATAGGATAGCAATCTCTTCCGCGGGTTTTACCCAAGGGAGTGCGGTATTCGTCTGTATCCTTCTCTGCGGGATTCCTTGTTTTGCACAAGGTGAGATTTTGGGCAACAGCAGGTCTGTGATGCTCCTCAATGTTCTGGGCGACACGCGCACTACAATGTCAGTGAGAACAAGAAAACCGACTCATGTCGTACCTACTTGATCAAAAGAGTGGGGAAACACCGGAATCACATAGACCCACTTGGGACCGAGTATTGCAATTATTGGTCGCGCAACGAGGAATGTCTCGTAGGCGCAGCTCATCAAACTGTGCCGATTACGTCCCTGCCATTTGTACACACCGCCCGTCG</ns2:sequence><ns2:name>MG598625.1_Trypanosoma_epinepheli_voucher_MTR20170809_18S_ribosomal_RNA_gene,_partial_sequence</ns2:name></ns2:Sequence><ns2:Sequence dsseqid="sq102" id="sq102"><ns2:sequence>GCGCATGGCTCATTACATCAGACGTAATCTGCCGCAAAAATATTGCGGTTTCCGCAACATTGGATAACTTGGCGAAACGCCAAGCTAATACATGAACCAACGGGACGCTCTCTGTTCCGGCGGTGGGGCAACTCACCGCCATGGGACGTCCAGCGAATGAATGAAAGTAAAATCAATGCCTTAACCGGCAGTAACACCCAGAAGTGTTGACTCAATTCATTCCGTGCGAAAGCCGGGTTTTACCCGGCGTCTTTTGACGAACAACTGCCCTATCAGCCAGTGATGGCCGTGTAGTGGACTGCCATGGCGTTGACGGGAGCGGGGGATTAGGGTTCGATTCCGGAGAGGGAGCCTGAGAAATAGCTACCACTTCTACGGAGGGCAGCAGGCGCGCAAATTGCCCAATGTCAAAAAAAACGATGAGGCAGCGAAAAGAAATAGAGCCGACGGTGCCTAGTGCATTGTCGTATTCAATGGGGGATATTTAAACCCATCCAAAATCGAGTAACAATTGGAGGACAAGTCTGGTGCCAGCACCCGCGGTAATTCCAGCTCCAAAAGCGTATATTAATGCTGTTGCTGTTAAAGGGTTCGTAGTTGAATTGAGGGCCTTTGAGGCGCAATGGTTTGTCCCGTCCACTTCGGATTGGTGACCCATGCCCTTGAGGTCCGTGAACACTCAGAAACAAGAAACACGGGAGTGGTACCTTTCCTGATTTTCGCATGTCATGCATGCCAGGGGGCGCCCGTGATTTTTACTGTGACTAAAAAAGTGTGACCAAAGCAGTCATTCGACTTGAATTAGAAAGCATGGGATAACAAAGGAGCAGCCTATGGGCCACCGTTTCGGCTTTTGTTGGTTTTAAAAGTCCATTGGAGATTATGGGGCTGTGCGACAAGCGGCTGGGTGTATTCCCCTTTACTGGGGGCACCCGTCGCCTTTGTGAGAAATCAGTGGCGTTGTCGTAGCTTCGGCTATCGATTTCGTCATCTTCTCGCAACTCGCGGCATCCAGGAATGAAGGAGGGTAGTTCGGGGGAGAACGTACTGGTGCGTCAGAGGTGAAATTCTTAGACCGCACCAAGACGAACTACAGCGAAGGCATTCTTCAAGGATACCTTCCTCAATCAAGAACCAAAGTGTGGGGATCGAAGATGATTAGAGACCATTGTAGTCCACACTGCAAACGATGACACCCATGAATTGGGGAGTTTTTGGTCGTAGGCGAGGACGAGTTCATCTCGCTCCTCGTCTCGCCAATGTATATCAATTTACGTGCATATTCTTTTCGGTCCTCGCAAGGGGACCTTTAACGGGAATATCCTCAGCACGTTATCTGACTTCTTCACGCGAAAGCTTTGAGGTTACAGTCTCAGGGGGGAGTACGTTCGCAAGAGTGAAACTTAAAGAAATTGACGGAATGGCACCACAAGACGTGGAGCGTGCGGTTTAATTTGACTCAACACGGGGAACTTTACCAGATCCGGACAGGGTGAGGATTGACAGATTGAGTGTTCTTTCTCGATCCCCTGAATGGTGGTGCATGGCCGCTTTTGGTCGGTGGAGTGATTTGTTTGGTTGATTCCGTCAACGGACGAGATCCAAGCTGCCCAGTAGGATTCAGAATTGCCCATAGGATAGCAATCCCTTCCGCGGGTTTTACCCAAGGTGGGGCGGTATTCGTTTGTATCCTTCTCTGCGGGATTCCTTGTTTTGCACAAGGTGAGATTTTGGGCAACAGCAGGTCTGTGATGCTCCTCAATGTTCTGGGCGACACGCGCACTACAATGTCAGTGAGAACAAGAAAAACGACTTTTGTCGGACCTACTTGATCAAAAGAGTGGGAAAACCCCGGAATCACATAGACCCACTTGGGACCGAGTATTGCAATTATTGGTCGCGCAACGAGGAATGTCTCGTAGGCGCAGCTCATCAAACTGTGCCGATTACGTCCCTGCCATTTGTACACACCGCCCGTCGTTGTTTCCGATGATGGTGCAATACAGGTGATCGGACAGTCGGGTTTTAACTCGGCCGA</ns2:sequence><ns2:name>FJ649480.1_Trypanosoma_avium_strain_A1073_18S_ribosomal_RNA_gene,_partial_sequence</ns2:name></ns2:Sequence><ns2:Sequence dsseqid="sq104" id="sq104"><ns2:sequence>GCGCATGGCTCATTACATCAGACGTAATCTGCCGCAAAAATATTGCGGTTTCCGCAACATTGGATAACTTGGCGAAACGCCAAGCTAATACATGAACCAACGGGACGCTCTCTGTTCCGGCGGTGGGGCAACTCACCGCCATGGGACGTCCAGCGAATGAATGAAAGTAAAATCAATGCCTTAACCGGCAGTAACACCCAGAAGTGTTGACTCAATTCATTCCGTGCGAAAGCCGGGTTTTACCCGGCGTCTTTTGACGAACAACTGCCCTATCAGCCAGTGATGGCCGTGTAGTGGACTGCCATGGCGTTGACGGGAGCGGGGGATTAGGGTTCGATTCCGGAGAGGGAGCCTGAGAAATAGCTACCACTTCTACGGAGGGCAGCAGGCGCGCAAATTGCCCAATGTCAAAAAAAACGATGAGGCAGCGAAAAGAAATAGAGCCGACGGTGCCTAGTGCATTGTCGTATTCAATGGGGGATATTTAAACCCATCCAAAATCGAGTAACAATTGGAGGACAAGTCTGGTGCCAGCACCCGCGGTAATTCCAGCTCCAAAAGCGTATATTAATGCTGTTGCTGTTAAAGGGTTCGTAGTTGAATTGAGGGCCTTTGAGGCGCAATGGTTTGTCCCGTCCACTTCGGATTGGTGACCCATGCCCTTGAGGTCCGTGAACACTCAGAAACAAGAAACACGGGAGTGGTACCTTTCCTGATTTTCGCATGTCATGCATGCCAGGGGGCGCCCGTGATTTTTACTGTGACTAAAAAAGTGTGACCAAAGCAGTCATTCGACTTGAATTAGAAAGCATGGGATAACAAAGGAGCAGCCTATGGGCCACCGTTTCGGCTTTTGTTGGTTTTAAAAGTCCATTGGAGATTATGGGGCTGTGCGACAAGCGGCTGGGTGTATTCCCCTTTACTGGGGGCACCCGTCGCCTTTGTGAGAAATCAGTGGCGTTGTCGTAGCTTCGGCTATCGATTTCGTCATCTTCTCGCAACTCGCGGCATCCAGGAATGAAGGAGGGTAGTTCGGGGGAGAACGTACTGGTGCGTCAGAGGTGAAATTCTTAGACCGCACCAAGACGAACTACAGCGAAGGCATTCTTCAAGGATACCTTCCTCAATCAAGAACCAAAGTGTGGGGATCGAAGATGATTAGAGACCATTGTAGTCCACACTGCAAACGATGACACCCATGAATTGGGGAGTTTTTGGTCGTAGGCGAGGACGAGTTCATCTCGCTCCTCGTCTCGCCAATGTATATCAATTTACGTGCATATTCTTTTCGGTCCTCGCAAGGGGACCTTTAACGGGAATATCCTCAGCACGTTATCTGACTTCTTCACGCGAAAGCTTTGAGGTTACAGTCTCAGGGGGGAGTACGTTCGCAAGAGTGAAACTTAAAGAAATTGACGGAATGGCACCACAAGACGTGGAGCGTGCGGTTTAATTTGACTCAACACGGGGAACTTTACCAGATCCGGACAGGGTGAGGATTGACAGATTGAGTGTTCTTTCTCGATCCCCTGAATGGTGGTGCATGGCCGCTTTTGGTCGGTGGAGTGATTTGTTTGGTTGATTCCGTCAACGGACGAGATCCAAGCTGCCCAGTAGGATTCAGAATTGCCCATAGGATAGCAATCCCTTCCGCGGGTTTTACCCAAGGTGGGGCGGTATTCGTTTGTATCCTTCTCTGCGGGATTCCTTGTTTTGCACAAGGTGAGATTTTGGGCAACAGCAGGTCTGTGATGCTCCTCAATGTTCTGGGCGACACGCGCACTACAATGTCAGTGAGAACAAGAAAAACGACTTTTGTCGGACCTACTTGATCAAAAGAGTGGGAAAACCCCGGAATCACATAGACCCACTTGGGACCGAGTATTGCAATTATTGGTCGCGCAACGAGGAATGTCTCGTAGGCGCAGCTCATCAAACTGTGCCGATTACGTCCCTGCCATTTGTACACACCGCCCGTCGTTGTTTCCGATGATGGTGCAATACAGGTGATCGGACAGTCGGGTTTTAACTCGGCCGA</ns2:sequence><ns2:name>FJ649482.1_Trypanosoma_avium_strain_sp30_18S_ribosomal_RNA_gene,_partial_sequence</ns2:name></ns2:Sequence><ns2:Sequence dsseqid="sq106" id="sq106"><ns2:sequence>GCGCATGGCTCATTACATCAGACGTAATCTGCCGCAAAAATATTGCGGTTTCCGCAACATTGGATAACTTGGCGAAACGCCAAGCTAATACATGAACCAACGGGACGCTCTCTGTTCCGGCGGTGGGGCAACTCACCGCCATGGGACGTCCAGCGAATGAATGAAAGTAAAATCAATGCCTTAACCGGCAGTAACACCCAGAAGTGTTGACTCAATTCATTCCGTGCGAAAGCCGGGTTTTACCCGGCGTCTTTTGACGAACAACTGCCCTATCAGCCAGTGATGGCCGTGTAGTGGACTGCCATGGCGTTGACGGGAGCGGGGGATTAGGGTTCGATTCCGGAGAGGGAGCCTGAGAAATAGCTACCACTTCTACGGAGGGCAGCAGGCGCGCAAATTGCCCAATGTCAAAAAAAACGATGAGGCAGCGAAAAGAAATAGAGCCGACGGTGCCTAGTGCATTGTCGTATTCAATGGGGGATATTTAAACCCATCCAAAATCGAGTAACAATTGGAGGACAAGTCTGGTGCCAGCACCCGCGGTAATTCCAGCTCCAAAAGCGTATATTAATGCTGTTGCTGTTAAAGGGTTCGTAGTTGAATTGAGGGCCTTTGAGGCGCAATGGTTTGTCCCGTCCACTTCGGATTGGTGACCCATGCCCTTGAGGTCCGTGAACACTCAGAAACAAGAAACACGGGAGTGGTACCTTTCCTGATTTTCGCATGTCATGCATGCCAGGGGGCGCCCGTGATTTTTACTGTGACTAAAAAAGTGTGACCAAAGCAGTCATTCGACTTGAATTAGAAAGCATGGGATAACAAAGGAGCAGCCTATGGGCCACCGTTTCGGCTTTTGTTGGTTTTAAAAGTCCATTGGAGATTATGGGGCTGTGCGACAAGCGGCTGGGTGTATTCCCCTTTACTGGGGGCACCCGTCGCCTTTGTGAGAAATCAGTGGCGTTGTCGTAGCTTCGGCTATCGATTTCGTCATCTTCTCGCAACTCGCGGCATCCAGGAATGAAGGAGGGTAGTTCGGGGGAGAACGTACTGGTGCGTCAGAGGTGAAATTCTTAGACCGCACCAAGACGAACTACAGCGAAGGCATTCTTCAAGGATACCTTCCTCAATCAAGAACCAAAGTGTGGGGATCGAAGATGATTAGAGACCATTGTAGTCCACACTGCAAACGATGACACCCATGAATTGGGGAGTTTTTGGTCGTAGGCGAGGACGAGTTCATCTCGCTCCTCGTCTCGCCAATGTATATCAATTTACGTGCATATTCTTTTCGGTCCTCGCAAGGGGACCTTTAACGGGAATATCCTCAGCACGTTATCTGACTTCTTCACGCGAAAGCTTTGAGGTTACAGTCTCAGGGGGGAGTACGTTCGCAAGAGTGAAACTTAAAGAAATTGACGGAATGGCACCACAAGACGTGGAGCGTGCGGTTTAATTTGACTCAACACGGGGAACTTTACCAGATCCGGACAGGGTGAGGATTGACAGATTGAGTGTTCTTTCTCGATCCCCTGAATGGTGGTGCATGGCCGCTTTTGGTCGGTGGAGTGATTTGTTTGGTTGATTCCGTCAACGGACGAGATCCAAGCTGCCCAGTAGGATTCAGAATTGCCCATAGGATAGCAATCCCTTCCGCGGGTTTTACCCAAGGTGGGGCGGTATTCGTTTGTATCCTTCTCTGCGGGATTCCTTGTTTTGCACAAGGTGAGATTTTGGGCAACAGCAGGTCTGTGATGCTCCTCAATGTTCTGGGCGACACGCGCACTACAATGTCAGTGAGAACAAGAAAAACGACTTTTGTCGGACCTACTTGATCAAAAGAGTGGGAAAACCCCGGAATCACATAGACCCACTTGGGACCGAGTATTGCAATTATTGGTCGCGCAACGAGGAATGTCTCGTAGGCGCAGCTCATCAAACTGTGCCGATTACGTCCCTGCCATTTGTACACACCGCCCGTCGTTGTTTCCGATGATGGTGCAATACAGGTGATCGGACAGTCGGGTTTTAACTCGGCCGA</ns2:sequence><ns2:name>FJ649481.1_Trypanosoma_avium_strain_buzzard_18S_ribosomal_RNA_gene,_partial_sequence</ns2:name></ns2:Sequence><ns2:Sequence dsseqid="sq108" id="sq108"><ns2:sequence>GCGCATGGCTCATTACATCAGACGTAATCTGCCGCAAAAATATTGCGGTTTCCGCAACATTGGATAACTTGGCGAAACGCCAAGCTAATACATGAACCAACGGGACGCTCTCTGTTCCGGCGGTGGGGCAACTCACCGCCATGGGACGTCCAGCGAATGAATGAAAGTAAAATCAATGCCTTAACCGGCAGTAACACCCAGAAGTGTTGACTCAATTCATTCCGTGCGAAAGCCGGGTTTTACCCGGCGTCTTTTGACGAACAACTGCCCTATCAGCCAGTGATGGCCGTGTAGTGGACTGCCATGGCGTTGACGGGAGCGGGGGATTAGGGTTCGATTCCGGAGAGGGAGCCTGAGAAATAGCTACCACTTCTACGGAGGGCAGCAGGCGCGCAAATTGCCCAATGTCAAAAAAAACGATGAGGCAGCGAAAAGAAATAGAGCCGACGGTGCCTAGTGCATTGTCGTATTCAATGGGGGATATTTAAACCCATCCAAAATCGAGTAACAATTGGAGGACAAGTCTGGTGCCAGCACCCGCGGTAATTCCAGCTCCAAAAGCGTATATTAATGCTGTTGCTGTTAAAGGGTTCGTAGTTGAATTGAGGGCCTTTGAGGCGCAATGGTTTGTCCCGTCCACTTCGGATTGGTGACCCATGCCCTTGAGGTCCGTGAACACTCAGAAACAAGAAACACGGGAGTGGTACCTTTCCTGATTTTCGCATGTCATGCATGCCAGGGGGCGCCCGTGATTTTTACTGTGACTAAAAAAGTGTGACCAAAGCAGTCATTCGACTTGAATTAGAAAGCATGGGATAACAAAGGAGCAGCCTATGGGCCACCGTTTCGGCTTTTGTTGGTTTTAAAAGTCCATTGGAGATTATGGGGCTGTGCGACAAGCGGCTGGGTGTATTCCCCTTTACTGGGGGCACCCGTCGCCTTTGTGAGAAATCAGTGGCGTTGTCGTAGCTTCGGCTATCGATTTCGTCATCTTCTCGCAACTCGCGGCATCCAGGAATGAAGGAGGGTAGTTCGGGGGAGAACGTACTGGTGCGTCAGAGGTGAAATTCTTAGACCGCACCAAGACGAACTACAGCGAAGGCATTCTTCAAGGATACCTTCCTCAATCAAGAACCAAAGTGTGGGGATCGAAGATGATTAGAGACCATTGTAGTCCACACTGCAAACGATGACACCCATGAATTGGGGAGTTTTTGGTCGTAGGCGAGGACGAGTTCATCTCGCTCCTCGTCTCGCCAATGTATATCAATTTACGTGCATATTCTTTTCGGTCCTCGCAAGGGGACCTTTAACGGGAATATCCTCAGCACGTTATCTGACTTCTTCACGCGAAAGCTTTGAGGTTACAGTCTCAGGGGGGAGTACGTTCGCAAGAGTGAAACTTAAAGAAATTGACGGAATGGCACCACAAGACGTGGAGCGTGCGGTTTAATTTGACTCAACACGGGGAACTTTACCAGATCCGGACAGGGTGAGGATTGACAGATTGAGTGTTCTTTCTCGATCCCCTGAATGGTGGTGCATGGCCGCTTTTGGTCGGTGGAGTGATTTGTTTGGTTGATTCCGTCAACGGACGAGATCCAAGCTGCCCAGTAGGATTCAGAATTGCCCATAGGATAGCAATCCCTTCCGCGGGTTTTACCCAAGGTGGGGCGGTATTCGTTTGTATCCTTCTCTGCGGGATTCCTTGTTTTGCACAAGGTGAGATTTTGGGCAACAGCAGGTCTGTGATGCTCCTCAATGTTCTGGGCGACACGCGCACTACAATGTCAGTGAGAACAAGAAAAACGACTTTTGTCGGACCTACTTGATCAAAAGAGTGGGAAAACCCCGGAATCACATAGACCCACTTGGGACCGAGTATTGCAATTATTGGTCGCGCAACGAGGAATGTCTCGTAGGCGCAGCTCATCAAACTGTGCCGATTACGTCCCTGCCATTTGTACACACCGCCCGTCGTTGTTTCCGATGATGGTGCAATACAGGTGATCGGACAGTCGGGTTTTAACTCGGCCGA</ns2:sequence><ns2:name>FJ649483.1_Trypanosoma_avium_strain_sp40_18S_ribosomal_RNA_gene,_partial_sequence</ns2:name></ns2:Sequence><ns2:Sequence dsseqid="sq110" id="sq110"><ns2:sequence>GTCATATGCTTGTTTCAAGGACTTAGCCATGCATGCCTCAGAATCACTGCATTGCAGGAATCTGCGCATGGCTCATTACATCAGACGTAATCTGCCGCCAAAATGTTGCGGTCTCGCATTATTGGATAACTTGGCGAAACGCCAAGCTAATACATGAACCAGAGGGACGGTCTCTGCTCCGGCGGCTGTGGGCAACCATCAGTCGTCACGGGACGTCCAGCGAATGAATGAAATTAAGACCAACGCCCTTCGCGGGGCAGTAACACTCAGACGTGTTGACTCAATTCATTCCGTGCGAAAGCCGGCTCTTTATTGTCCGGCGTGTGCTGACGAACAACTGCCCTATCAGCCAGTGATGGCCGTGTAGTGGACTGCCATGGCGTTGACGGGAGCGGGGGATTAGGGTTCGATTCCGGAGAGGGAGCCTGAGAAATAGCTACCACTTCTACGGAGGGCAGCAGGCGCGCAAATTGCCCAATGTCGAGAAAAAACGATGAGGCAGCGAAAAGAAATAGAGCCGACCGTGCCTCTAGTGCATGGTCGTTTTCAATGGGGGATATTTAAACCCATCCAATATCGAGTAACAATTGGAGGACAAGTCTGGTGCCAGCACCCGCGGTAATTCCAGCTCCAAAAGCGTATATTAATGCTGTTGCTGTTAAAGGGTTCGTAGTTGAACTGTGGGCGTAGCAGGCGCCGTGTCCGTCCCGCCCTACTGTGGGCGGTGGCGCACGCCCTCTGCGCCCGTGAACACACACAGAAACAAGAAACACGGGAACGGATTCCCCCATTTCTACACGCATGGCATGCATGCGGGGGCGCCCGTGATTTTTACTGTGACTAAAAAAGAGCGACCAAAGCAGTCCGCCGACTTGAATTACAAAGCATGGGATAACAAAGCAGCAGCCCTAGGGCCACCGTTTCGGCTTTTGTTGGTTTTAAAAGTCCTTGGGAGATTATGGTGCCGTGTGCCCGCGTTGTGCGCCGCCCGTAAAAACAAATACGTGGCGGGCCGCCCAGCGCCCTCGTGGGGTGTGCGCGCGTTTAGTTCGCTGCCCTGCGACGCGCGGTGCCAGGAATGAAGGAGGGTAGTTCGGGGGAGAACGTACTGGGGCGTCAGAGGTGAAATTCTTAGACCGCACCAAGACGAACTACAGCGAAGGCATTCTTCAAGGATACCTTCCTCAATCAAGAACCAAAGTGTGGGGATCAAAGATGATTAGAGACCATTGTAGTCCACACTGCAAACCATGACACCCATGAATTGGGGACCGCTTGGTGGTGCGGTGCGACGCTTGCGTCGTCGCCGTGCCGCCAACCAACTAAACTTACGTGCCTATTCTAGTGCTCCGCGCGCTCGCGCGTTGCTCAACGGGAATATCCTCAGCACGTTGATTACTCATTCACGCGAAAGCTTTGAGGTTACAGTCTCAGGGGGGAGTACGTTCGCAAGAGTGAAACTTAAAGAAATTGACGGAATGGCACCACAAGACGTGGAGCGTGCGGTTTAATTTGACTCAACACGGGGAACTTTACCAGATCCGGACAGGGTGAGGATTGACAGATGGAGTGTTCTTTCTCGATCCCCTGAATGGTGGTGCATGGCCGCTTTTGGTCGGTGGAGTGATTTGTTTGGTTGATTCCGTCAACGGACGAGATCCAAGCTGCCCAGTAGGGCCCGTGATTGTCCAAAGGACAGCATGCTGCCGCCGTGCGCGCGTGTCCCTCTCACGGGGGATGCGCCGCTGCGGCGGTAGCGGTATCACACGGGGCCCTTCTCTGCGGGATTCCTTGCCTCGCGCAAGGTGAGATTTTGGGCAACAGCAGGTCTGTGATGCTCCTCAATGTTCTGGGCGACACGCGCACTACAATGTCAGTGAGAACAAGACATGCGGCATCCGCCGCTCCCGCCTGATCAAAAGGGCGGGGAAACCCCGGAATCACGTAGACCCACTTGGGACCGAGTATTGCAATTATTGGTCGCGCAACGAGGAATGTCTCGTAGGCGCAGCTCATCAAACTGTGCCGATTACGTCCCTGCCATTTGT</ns2:sequence><ns2:name>KP307019.1_Trypanosoma_sp._Ngbanda_isolate_G277_18S_ribosomal_RNA_gene,_partial_sequence</ns2:name></ns2:Sequence><ns2:Sequence dsseqid="sq112" id="sq112"><ns2:sequence>GTCATATGCTTGTTTCAAGGACTTAGCCATGCATGCCTCAGAATCACTGCATTGCAGGAATCTGCGCATGGCTCATTACATCAGACGTAATCTGCCGCCAAAATGTTGCGGTCTCGCATTATTGGATAACTTGGCGAAACGCCAAGCTAATACATGAACCAGAGGGACGGTCTCTGCTCCGGCGGCTGTGGGCAACCATCAGTCGTCACGGGACGTCCAGCGAATGAATGAAATTAAGACCAACGCCCTTCGCGGGGCAGTAACACTCAGACGTGTTGACTCAATTCATTCCGTGCGAAAGCCGGCTTTTATTGGCCGGCGTGTGCTGACGAACAACTGCCCTATCAGCCAGTGATGGCCGTGTAGTGGACTGCCATGGCGTTGACGGGAGCGGGGGATTAGGGTTCGATTCCGGAGAGGGAGCCTGAGAAATAGCTACCACTTCTACGGAGGGCAGCAGGCGCGCAAATTGCCCAATGTCGAGAAAAAACGATGAGGCAGCGAAAAGAAATAGAGCCGACCGTGCCTCTGTGCATGGTCGTTTTCAATGGGGGATATTTAAACCCATCCAATATCGAGTAACAATTGGAGGACAAGTCTGGTGCCAGCACCCGCGGTAATTCCAGCTCCAAAAGCGTATATTAATGCTGTTGCTGTTAAAGGGTTCGTAGTTGAACTGTGGGCGTAGCAGGCGCCGTGTCCGTCCCGCCCTACTGTGGGCGGTGGCGCACGCCCTCTGCGCCCGTGAACACACACAGAAACAAGAAACACGGGAGCGGATTCCCCCATTTTACACGCATGGCATGCATGCGGGGGCGCCCGTGATTTTTACTGTGACTAAAAAAGAGCGACCAAAGCAGTCCGCCGACTTGAATTACAAAGCATGGGATAACAAAGCAGCAGCCCTAGGGCCACCGTTTCGGCTTTTGTTGGTTTTAAAAGTCCTTGGGAGATTATGGTGTCGCGTGCCCGCGTTGTGCGCCGCCCGTACAAATCGATACGCGGCGGGCCGCCCAGCGCCCTCGTGGGGTGTGTGCACGCTTTGGCGTGTGCTACCCTGCGACGCGCGGTGCCAGGAATGAAGGAGGGTAGTTCGGGGGAGAACGTACTGGGGCGTCAGAGGTGAAATTCTTAGACCGCACCAAGACGAACTACAGCGAAGGCATTCTTCAAGGATACCTTCCTCAATCAAGAACCAAAGTGTGGGGATCAAAGATGATTAGAGACCATTGTAGTCCACACTGCAAACCATGACACCCATGAATTGGGGACCGCTTGGTGGTGCGGTGCGACGCTTGCGTCGTTGCCGTGCCGCCAACCAACTAAACTTACGTGCCTATTCTAGTGCTCCGCGCTCTCGCGCGTTGCTCAACGGGAATATCCTCAGCACGTTGATTACTCATTCACGCGAAAGCTTTGAGGTTACAGTCTCAGGGGGGAGTACGTTCGCAAGAGTGAAACTTAAAGAAATTGACGGAATGGCACCACAAGACGTGGAGCGTGCGGTTTAATTTGACTCAACACGGGGAACTTTACCAGATCCGGACAGGGTGAGGATTGACAGATGGAGTGTTCTTTCTCGATCCCCTGAATGGTGGTGCATGGCCGCTTTTGGTCGGTGGAGTGATTTGTTTGGTTGATTCCGTCAACGGACGAGATCCAAGCTGCCCAGTAGGGCCCGTGATTGTCCAAAGGACAGCATGCTGCCGCCGTGCGCGCGTGTCCCTTTCGCGAGGGAGGCGCCGCTGCGGTGGTAGCGGTATCACACGGGGCCCTTCTCTGCGGGATTCCTTGCCTCGCGCAAGGTGAGATTTTGGGCAACAGCAGGTCTGTGATGCTCCTCAATGTTCTGGGCGACACGCGCACTACAATGTCAGTGAGAACAAGACATGCGGCATCCGCCGCTCCCGCCTGATCAAAAGGGCGGGGAAACCCCGGAATCACGTAGACCCACTTGGGACCGAGTATTGCAATTATTGGTCGCGCAACGAGGAATGTCTCGTAGGCGCAGCTCATCAAACTGTGCCGATTACGTCCCTGCCATTTGT</ns2:sequence><ns2:name>KP307020.1_Trypanosoma_sp._Didon_isolate_G432_18S_ribosomal_RNA_gene,_partial_sequence</ns2:name></ns2:Sequence><ns2:Sequence dsseqid="sq114" id="sq114"><ns2:sequence>CTGCATTGCAGGAATCTGCGCATGGCTCATTACATCAGACGTAATCTGCCGCAAAAATGTTGCGGTCTCCGCAAAATTGGATACCTTGGCGAAACGCCAAGCTAATACATGAACTAAGGGATGCGTTCCGTTCTGGCGGCGGGGCGACTCGTCGCCTGGGCGCGTCCGGCGAATGAATGAAAGTAAAACCAGCGCCTTAACCGGCAGTAACACTTAGAAGTGCTGACTCAATTCATTCCGTGCGAAAGCTGGGTTTTTAATCCGGCGTCTTTTGACGAACAACTGCCCTATCAGCCAGTGATGGCCGTGTAGTGGACTGCCATGGCGTTGACGGGAGCGGGGGATTAGGGTTCGATTCCGGAGAGGGAGCCTGAGAAATAGCTACCACTTCTACGGAGGGCAGCAGGCGCGCAAATTGCCCAATGTCAAAAAAAAACGATGAGGCAGCGAAAAGAAATAGAGCCGACAGCGCCAATGGCGTTGTCGTTTTCAATGGGGGATATTTAAACCCATCCAAAATCGAGTAACAATTGGAGGACAAGTCTGGTGCCAGCACCCGCGGTAATTCCAGCTCCAAAAGCGTATATTAATGCTGTTGCTGTTAAAGGGTTCGTAGTTGAACTGTGGGCCTTCAAGGCGCATTGGTTTTGTCCCATCCACTTCGGATTGGTGACCCATGCCCTTGAGGTCCGTGAACACACAGAACCAAGAAACACGGGAGTGGTACCTTTCTGATTTTCGCATGTCATGCATGCCAGGGGGCGCCCGTGATTTTTACTGTGACTAAAAAAGTGTGACCAAAGCAGTCAGTCGACTTGAATTAGAAAGCATGGGATAACAAAGGAGCAGCCTATGGGCCACCGTTTCGGCTTTTGTTGGTTTTAAAAGTCCATTGGAGATTATGGAGCCACGCGACAAGCGGCTGGGTGACTTCTTTTATGGGGGTTAACCGTCGCCTTTGTGGGAAATCCGTGTCCATGCCGGCGGGCTTCGGCTTTTCCGTGTATGCGACGCCTTCCCTCAACTCGTGGCTTCCAGGAATGAAGGAGGGTAGTTCGGGGGAGAACGTACTGGTGCGTCAGAGGTGAAATTCTTAGACCGCACCAAGACGAACTACAGCGAAGGCATTCTTCAAGGATACCTTCCTCAATCAAGAACCAGAGTGTGGGGATCGAAGATGATTAGAGACCATTGTAGTCCACACTGCAAACGATGACACCCATGAATTGGGGAGTTTTTGGTCGCAGGCGGTGTGTCGGGTTCGCCCCGCACCTCCGTCTCGCCAATATTTATTAATTTACGTGCATATTCTATTCGTCCCTCGCAAGGGGGGCCTATAACGGGAATATCCTCAGCACGTTTTCTTACTTCTTCACGCGAAAGCTTTGAGGTTACAGTCTCAGGGGGGAGTACGTTCGCAAGGGTGAAACTTAAAGAAATTGACGGAATGGCACCACAAGACGTGGAGCGTGCGGTTTAATTTGACTCAACACGGGGAACTTTACCAGATCCGGACAGGGTGAGGATTGACAGATTGAGTGTTCTTTCTCGATCCCCTGAATGGTGGTGCATGGCCGCTTTTGGTCGGTGGAGTGATTTGTTTGGTTGATTCCGTCAACGGACGAGATCCAAGCTGCCCAGTAGGATTCAGGATTGTCCATAGGATAGCAATCCCTTCCGCGGGTTTTACCCAAGGGGGGGCGATATCCGGTTGAATCCTTCTCTGCGGGATTCCTTGTTTCGCGCAAGGTGAGATTTTGGGCAACAGCAGGTCTGTGATGCTCCTCAATGTTCTGGGCGACACGCGCACTACAATGTCAGTGAGAACAAGAAAAACGACTTTTGTCGGACCTGCTCGATCAAAAGAGTGGGGAAACCCCGGAATCACATAGACCCACTTGGGACCGAGTATTGCAATTATTGGTCGCGCAACGAGGAATGTCTCGTAGGCGCAGCTCATCAAACTGTGCCGATTACGTCCCTGCCATTTGTACACACCGCCCGTCGTTGTTTCCGATGATGGTGGAATACAGGTGATCGGACAGTCGAGCGTCTCGCTGAC</ns2:sequence><ns2:name>FJ649479.1_Trypanosoma_irwini_18S_ribosomal_RNA_gene,_partial_sequence</ns2:name></ns2:Sequence><ns2:Sequence dsseqid="sq116" id="sq116"><ns2:sequence>TTAGCCATGCATGCCTCAGAATCACTGCATTGCAGGAATCTGCGCATGGCTCATTACATCAGACGTAATCTGCCGCAAAAATATTGCGGTTTCCGCAACATTGGATAACTTGGCGAAATGCCAAGCTAATACATGAACCAACGGGACGCTCTCTGTTCCGGCGGTGGGGCAACTCACCGCCATGGGACGTCCAGCGAATGAATGAAAGTAAAATCAATGCCTTTACCGGCAGTAACACCCAGAAGTGTTGACTCAATTCATTCCGTGCGAAAGCCGGGTTTTACCCGGCGTCTTTTGACGAACAACTGCCCTATCAGCCAGTGATGGCCGTGTAGTGGACTGCCATGGCGTTGACGGGAGCGGGGGATTAGGGTTCGATTCCGGAGAGGGAGCCTGAGAAATAGCTACCACTTCTACGGAGGGCAGCAGGCGCGCAAATTGCCCAATGTCAAAAAAAACGATGAGGCAGCGAAAAGAAATAGAGCCGACGGTGCCTAGTGCATTGTCGTATTCAATGGGGGATATTTAAACCCATCCAAAATCGAGTAACAATTGGAGGACAAGTCTGGTGCCAGCACCCGCGGTAATTCCAGCTCCAAAAGCGTATATTAATGCTGTTGCTGTTAAAGGGTTCGTAGTTGAATTGAGGGCCTTTGAGGCGCAATGGTTTGTCCCGTCCACTTCGGATTGGTGACCCATGCCCTTGAGGTCCGTGAACACTCAGAAACAAGAAACACGGGAGTGGTACCTTTCCTGATTTTCGCATGTCATGCATGCCAGGGGGCGCCCGTGATTTTTACTGTGACTAAAAAAGTGTGACCAAAGCAGTCATTCGACTTGAATTAGAAAGCATGGGATAACAAAGGAGCAGCCTATGGGCCACCGTTTCGGCTTTTGTTGGTTTTAAAAGTCCATTGGAGATTATGGGGCTGTGCGACAAGCGGCTGGGTGTATTCCCCTTTACTGGGGGCACCCGTCGCCTTTGTGAGAAATCAGTGGCGTTGTCGTAGCCTCGGCTATCGATTTCGTCATCTTCTCGCAACTCGCGGCATCCAGGAATGAAGGAGGGTAGTTCGGGGGAGAACGTACTGGTGCGTCAGAGGTGAAATTCTTAGACCGCACCAAGACGAACTACAGCGAAGGCATTCTTCAAGGATACCTTCCTCAATCAAGAACCAAAGTGTGGGGATCGAAGATGATTAGAGACCATTGTAGTCCACACTGCAAACGATGACACCCATGAATTGGGGAGTTTTTGGTCGTAGGCGAGGACGGTTCATATCGCTCCTCGTCTCGCCAATGTATATCAATTTACGTGCATATTCTTTTCGGTCCTCGCAAGGGGACCTTTAACGGGAATATCCTCAGCACGTTATCTGACTTCTTCACGCGAAAGCTTTGAGGTTACAGTCTCAGGGGGGAGTACGTTCGCAAGAGTGAAACTTAAAGAAATTGACGGAATGGCACCACAAGACGTGGAGCGTGCGGTTTAATTTGACTCAACACGGGGAACTTTACCAGATCCGGACAGGGTGAGGATTGACAGATTGAGTGTTCTTTCTCGATCCCCTGAATGGTGGTGCATGGCCGCTTTTGGTCGGTGGAGTGATTTGTTTGGTTGATTCCGTCAACGGACGAGATCCAAGCTGCCCAGTAGGATTCAGAATTGCCCATAGGATAGCAATCCCTTCCGCGGGTTTTACCCAAGGTGGGGCGGTATTCGTTTGTATCCTTCTCTGCGGGATTCCTTGTTTTGCACAAGGTGAGATTTTGGGCAACAGCAGGTCTGTGATGCTCCTCAATGTTCTGGGCGACACGCGCACTACAATGTCAGTGAGAACAAGAAAAACGACTTTTGTCGGACCTACTTGATCAAAAGAGTGGGAAAACCCCGGAATCACATAGACCCACTTGGGACCGAGTATTGCAATTATTGGTCGCGCAACGAGGAATGTCTCGTAGGCGCAGCTCATCAAACTGTGCCGATTACGTCCCTGCCATTTGTACACACCGCCCGTCGTTGTTTCCGATGATGGTGCAATACAGGTGATCGGACAGTCGGGTTTTTAACTCGGCCGAAAGTTCACCGATATTTCTT</ns2:sequence><ns2:name>AB828162.1_Trypanosoma_sp._Coma7_gene_for_18S_ribosomal_RNA,_partial_sequence</ns2:name></ns2:Sequence><ns2:Sequence dsseqid="sq118" id="sq118"><ns2:sequence>TTAGCCATGCATGCCTCAGAATCACTGCATTGCAGGAATCTGCGCATGGCTCATTACATCAGACGTAATCTGCCGCAAAAATATTGCGGTTTCCGCAACATTGGATAACTTGGCGAAACGCCAAGCTAATACATGAACCAACGGGACGCTCTCTGTTCCGGCGGTGGGGCAACTCACCGCCATGGGACGTCCAGCGAATGAATGAAAGTAAAATCAATGCCTTAACCGGCAGTAACACCCAGAAGTGTTGACTCAATTCATTCCGTGCGAAAGCCGGGTTTTACCCGGCGTCTTTTGACGAACAACTGCCCTATCAGCCAGTGATGGCCGTGTAGTGGACTGCCATGGCGTTGACGGGAGCGGGGGATTAGGGTTCGATTCCGGAGAGGGAGCCTGAGAAATAGCTACCACTTCTACGGAGGGCAGCAGGCGCGCAAATTGCCCAATGTCAAAAAAAACGATGAGGCAGCGAAAAGAAATAGAGCCGACGGTGCCTAGTGCATTGTCGTATTCAATGGGGGATATTTAAACCCATCCAAAATCGAGTAACAATTGGAGGACAAGTCTGGTGCCAGCACCCGCGGTAATTCCAGCTCCAAAAGCGTATATTAATGCTGTTGCTGTTAAAGGGTTCGTAGTTGAATTGAGGGCCTTTGAGGCGCAATGGTTTGTCCCGTCCACTTCGGATTGGTGACCCATGCCCTTGAGGTCCGTGAACACTCAGAAACAAGAAACACGGGAGTGGTACCTTTCCTGATTTTCGCATGTCATGCATGCCAGGGGGCGCCCGTGATTTTTACTGTGACTAAAAAAGTGTGACCAAAGCAGTCATTCGACTTGAATTAGAAAGCATGGGATAACAAAGGAGCAGCCTATGGGCCACCGTTTCGGCTTTTGTTGGTTTTAAAAGTCCATTGGAGATTATGGGGCTGTGCGACAAGCGGCTGGGTGTATTCCCCTTTACTGGGGGCACCCGTCGCCTTTGTGAGAAATCAGTGGCGTTGTCGTAGCTTCGGCTATCGATTTCATCATCTTCTCGCAACTCGCGGCATCCAGGAATGAAGGAGGGTAGTTCGGGGGAGAACGTACTGGTGCGTCAGAGGTGAAATTCTTAGACCGCACCAAGACGAACTACAGCGAAGGCATTCTTCAAGGATACCTTCCTCAATCAAGAACCAAAGTGTGGGGATCGAAGATGATTAGAGACCATTGTAGTCCACACTGCAAACGATGACACCCATGAATTGGGGAGTTTTTGGTCGTAGGCGAGGACGGTTCATATCGCTCCTCGTCTCGCCAATGTATATCAATTTACGTGCATATTCTTTTCGGTCCTCGCAAGAAGACCTTTAACGGGAATATCCTCAGCACGTTATCTGACTTCTTCACGCGAAAGCTTTGAGGTTACAGTCTCAGGGGGGAGTACGTTCGCAAGAGTGAAACTTAAAGAAATTGACGGAATGGCACCACAAGACGTGGAGCGTGCGGTTTAATTTGACTCAACACGGGGAACTTTACCAGATCCGGACAGGGTGAGGATTGACAGATTGAGTGTTCTTTCTCGATCCCCTGAATGGTGGTGCATGGCCGCTTTTGGTCGGTGGAGTGATTTGTTTGGTTGATTCCGTCAACGGACGAGATCCAAGCTGCCCAGTAGGATTCAGAATTGCCCATAGGATAGCAATCCCTTCCGCGGGTTTTACCCAAGGTGGGGCGGTATTCGTTTGTATCCTTCTCTGCGGGATTCCTTGTTTTGCACAAGGTGAGATTTTGGGCAACAGCAGGTCTGTGATGCTCCTCAATGTTCTGGGCGACACGCGCACTACAATGTCAGTGAGAACAAGAAAAACGACTTTTGTCGGACCTACTTGATCAAAAGAGTGGGAAAACCCCGGAATCACATAGACCCACTTGGGACCGAGTATTGCAATTATTGGTCGCGCAACGAGGAATGTCTCGTAGGCGCAGCTCATCAAACTGTGCCGATTACGTCCCTGCCATTTGTACACACCGCCCGTCGTTGTTTCCGATGATGGTGCAATACAGGTGATCGGACAGTCGGGTTTTTAACTCGGCCGAAAGTTCACCGATATTTCTT</ns2:sequence><ns2:name>AB828156.1_Trypanosoma_sp._Coma1_gene_for_18S_ribosomal_RNA,_partial_sequence</ns2:name></ns2:Sequence><ns2:Sequence dsseqid="sq120" id="sq120"><ns2:sequence>TTAGCCATGCATGCCTCAGAATCACTGCATTGCAGGAATCTGCGCATGGCTCATTACATCAGACGTAATCTGCCGCAAAAATATTGCGGTTTCCGCAACATTGGATAACTTGGCGAAACGCCAAGCTAATACATGAACCAACGGGACGCTCTCTGTTCCGGCGGTGGGGCAACTCACCGCCATGGGACGTCCAGCGAATGAATGAAAGTAAAATCAATGCCTTAACCGGCAGTAACACCCAGAAGTGTTGACTCAATTCATTCCGTGCGAAAGCCGGGTTTTACCCGGCGTCTTTTGACGAACAACTGCCCTATCAGCCAGTGATGGCCGTGTAGTGGACTGCCATGGCGTTGACGGGAGCGGGGGATTAGGGTTCGATTCCGGAGAGGGAGCCTGAGAAATAGCTACCACTTCTACGGAGGGCAGCAGGCGCGCAAATTGCCCAATGTCAAAAAAAACGATGAGGCAGCGAAAAGAAATAGAGCCGACGGTGCCTAGTGCATTGTCGTATTCAATGGGGGATATTTAAACCCATCCAAAATCGAGTAACAATTGGAGGACAAGTCTGGTGCCAGCACCCGCGGTAATTCCAGCTCCAAAAGCGTATATTAATGCTGTTGCTGTTAAAGGGTTCGTAGTTGAATTGAGGGCCTTTGAGGCGCAATGGTTTGTCCCGTCCACTTCGGATTGGTGACCCATGCCCTTGAGGTCCGTGAACACTCAGAAACAAGAAACACGGGAGTGGTACCTTTCCTGATTTTCGCATGTCATGCATGCCAGGGGGCGCCCGTGATTTTTACTGTGACTAAAAAAGTGTGACCAAAGCAGTCATTCGACTTGAATTAGAAAGCATGGGATAACAAAGGAGCAGCCTATGGGCCACCGTTTCGGCTTTTGTTGGTTTTAAAAGTCCATTGGAGATTATGGGGCTGTGCGACAAGCGGCTGGGTGTATTCCCCTTTACTGGGGGCACCCGTCGCCTTTGTGAGAAATCAGTGGCGTTGTCGTAGCTTCGGCTATCGATTTCGTCATCTTCTCGCAACTCGCGGCATCCAGGAATGAAGGAGGGTAGTTCGGGGGAGAACGTACTGGTGCGTCAGAGGTGAAATTCTTAGACCGCACCAAGACGAACTACAGCGAAGGCATTCTTCAAGGATACCTTCCTCAATCAAGAACCAAAGTGTGGGGATCGAAGATGATTAGAGACCATTGTAGTCCACACTGCAAACGATGACACCCATGAATTGGGGAGTTTTTGGTCGTAGGCGAGGACGAGTTCATCTCGCTCCTCGTCTCGCCAATGTATATCAATTTACGTGCATATTCTTTTCGGTCCTCGCAAGGGGACCTTTAACGGGAATATCCTCAGCACGTTATCTGACTTCTTCACGCGAAAGCTTTGAGGTTACAGTCTCAGGGGGGGTACGTTCGCAAGAGTGAAACTTAAAGAAATTGACGGAATGGCACCACAAGACGTGGAGCGTGCGGTTTAATTTGACTCAACACGGGGAACTTTACCAGATCCGGACAGGGTGAGGATTGACAGATTGAGTGTTCTTTCTCGATCCCCTGAATGGTGGTGCATGGCCGCTTTTGGTCGGTGGAGTGATTTGTTTGGTTGATTCCGTCAACGGACGAGATCCAAGCTGCCCAGTAGGATTCAGAATTGCCCATAGGATAGCAATCCCTTCCGCGGGTTTTACCCAAGGTGGGGCGGTATTCGTTTGTATCCTTCTCTGCGGGATTCCTTGTTTTGCACAAGGTGAGATTTTGGGCAACAGCAGGTCTGTGATGCTCCTCAATGTTCTGGGCGACACGCGCACTACAATGTCAGTGAGAACAAGAAAAACGACTTTTGTCGGACCTACTTGATCAAAAGAGTGGGAAAACCCCGGAATCACATAGACCCACTTGGGACCGAGTATTGCAATTATTGGTCGCGCAACGAGGAATGTCTCGTAGGCGCAGCTCATCAAACTGTGCCGATTACGTCCCTGCCATTTGTACACACCGCCCGTCGTTGTTTCCGATGATGGTGCAATACAGGTGATCGGACAGTCGGGTTTTTAACTCGGCCGAAAGTTCACCGATATTTCTT</ns2:sequence><ns2:name>AF416559.1_Trypanosoma_avium_APO1_18S_ribosomal_RNA_gene,_complete_sequence</ns2:name></ns2:Sequence><ns2:Sequence dsseqid="sq122" id="sq122"><ns2:sequence>TTAGCCATGCATGCCTCAGAATCACTGCATTGCAGGAATCTGCGCATGGCTCATTACATCAGACGTAATCTGCCGCAAAAATATTGCGGTTTCCGCAACATTGGATAACTTGGCGAAACGCCAAGCTAATACATGAACCAACGGGACGCTCTCTGTTCCGGCGGTGGGGCAACTCACCGCCATGGGACGTCCAGCGAATGAATGAAAGTAAAATCAATGCCTTAACCGGCAGTAACACCCAGAAGTGTTGACTCAATTCATTCCGTGCGAAAGCCGGGTTTTACCCGGCGTCTTTTGACGAACAACTGCCCTATCAGCCAGTGATGGCCGTGTAGTGGACTGCCATGGCGTTGACGGGAGCGGGGGATTAGGGTTCGATTCCGGAGAGGGAGCCTGAGAAATAGCTACCACTTCTACGGAGGGCAGCAGGCGCGCAAATTGCCCAATGTCAAAAAAAACGATGAGGCAGCGAAAAGAAATAGAGCCGACGGTGCCTAGTGCATTGTCGTATTCAATGGGGGATATTTAAACCCATCCAAAATCGAGTAACAATTGGAGGACAAGTCTGGTGCCAGCACCCGCGGTAATTCCAGCTCCAAAAGCGTATATTAATGCTGTTGCTGTTAAAGGGTTCGTAGTTGAATTGAGGGCCTTTGAGGCGCAATGGTTTGTCCCGTCCACTTCGGATTGGTGACCCATGCCCTTGAGGTCCGTGAACACTCAGAAACAAGAAACACGGGAGTGGTACCTTTCCTGATTTTCGCATGTCATGCATGCCAGGGGGCGCCCGTGATTTTTACTGTGACTAAAAAAGTGTGACCAAAGCAGTCATTCGACTTGAATTAGAAAGCATGGGATAACAAAGGAGCAGCCTATGGGCCACCGTTTCGGCTTTTGTTGGTTTTAAAAGTCCATTGGAGATTATGGGGCTGTGCGACAAGCGGCTGGGTGTATTCCCCTTTACTGGGGGCACCCGTCGCCTTTGTGAGAAATCAGTGGCGTTGTCGTAGCTTCGGCTATCGATTTCGTCATCTTCTCGCAACTCGCGGCATCCAGGAATGAAGGAGGGTAGTTCGGGGGAGAACGTACTGGTGCGTCAGAGGTGAAATTCTTAGACCGCACCAAGACGAACTACAGCGAAGGCATTCTTCAAGGATACCTTCCTCAATCAAGAACCAAAGTGTGGGGATCGAAGATGATTAGAGACCATTGTAGTCCACACTGCAAACGATGACACCCATGAATTGGGGAGTTTTTGGTCGTAGGCGAGGACGGGTTCATCTCGCTCCTCGTCTCGCCAATGTATATCAATTTACGTGCATATTCTTTTCGGTCCTCGCAAGGGGGCCTTTAACGGGAATATCCTCAGCACGTTATCTGACTTCTTCACGCGAAAGCTTTGAGGTTACAGTCTCAGGGGGGAGTACGTTCGCAAGAGTGAAACTTAAAGAAATTGACGGAATGGCACCACAAGACGTGGAGCGTGCGGTTTAATTTGACTCAACACGGGGAACTTTACCAGATCCGGACAGGGTGAGGATTGACAGATTGAGTGTTCTTTCTCGATCCCCTGAATGGTGGTGCATGGCCGCTTTTGGTCGGTGGAGTGATTTGTTTGGTTGATTCCGTCAACGGACGAGATCCAAGCTGCCCAGTAGGATTCAGAATTGCCCATAGGATAGCAATCCCTTCCGCGGGTTTTACCCAAGGTGGGGCGGTATTCGTTTGTATCCTTCTCTGCGGGATTCCTTGTTTTGCACAAGGTGAGATTTTGGGCAACAGCAGGTCTGTGATGCTCCTCAATGTTCTGGGCGACACGCGCACTACAATGTCAGTGAGAACAAGAAAAACGACTTTTGTCGGACCTACTTGATCAAAAGAGTGGGAAAACCCCGGAATCACATAGACCCACTTGGGACCGAGTATTGCAATTATTGGTCGCGCAACGAGGAATGTCTCGTAGGCGCAGCTCATCAAACTGTGCCGATTACGTCCCTGCCATTTGTACACACCGCCCGTCGTTGTTTCCGATGATGGTGCAATACAGGTGATCGGACAGTCGGGTTTTTAACTCGGCCGAAAGTTCACCGATATTTCTT</ns2:sequence><ns2:name>KT728401.1_Trypanosoma_avium_strain_RHE/B20239/AUS/2015/TA1_18S_ribosomal_RNA_gene,_partial_sequence</ns2:name></ns2:Sequence><ns2:Sequence dsseqid="sq124" id="sq124"><ns2:sequence>TTAGCCATGCATGCCTCAGAATCACTGCATTGCAGGAATCTGCGCATGGCTCATTACATCAGACGTAATCTGCCGCAAAAATATTGCGGTTTCCGCAACATTGGATAACTTGGCGAAACGCCAAGCTAATACATGAACCAACGGGACGCTCTCTGTTCCGGCGGTGGGGCAACTCACCGCCATGGGACGTCCAGCGAATGAATGAAAGTAAAATCAATGCCTTAACCGGCAGTAACACCCAGAAGTGTTGACTCAATTCATTCCGTGCGAAAGCCGGGTTTTACCCGGCGTCTTTTGACGAACAACTGCCCTATCAGCCAGTGATGGCCGTGTAGTGGACTGCCATGGCGTTGACGGGAGCGGGGGATTAGGGTTCGATTCCGGAGAGGGAGCCTGAGAAATAGCTACCACTTCTACGGAGGGCAGCAGGCGCGCAAATTGCCCAATGTCAAAAAAAACGATGAGGCAGCGAAAAGAAATAGAGCCGACGGTGCCTAGTGCATTGTCGTATTCAATGGGGGATATTTAAACCCATCCAAAATCGAGTAACAATTGGAGGACAAGTCTGGTGCCAGCACCCGCGGTAATTCCAGCTCCAAAAGCGTATATTAATGCTGTTGCTGTTAAAGGGTTCGTAGTTGAATTGAGGGCCTTTGAGGCGCAATGGTTTGTCCCGTCCACTTCGGATTGGTGACCCATGCCCTTGAGGTCCGTGAACACTCAGAAACAAGAAACACGGGAGTGGTACCTTTCCTGATTTTCGCATGTCATGCATGCCAGGGGGCGCCCGTGATTTTTACTGTGACTAAAAAAGTGTGACCAAAGCAGTCATTCGACTTGAATTAGAAAGCATGGGATAACAAAGGAGCAGCCTATGGGCCACCGTTTCGGCTTTTGTTGGTTTTAAAAGTCCATTGGAGATTATGGGGCTGTGCGACAAGCGGCTGGGTGTATTCCCCTTTACTGGGGGCACCCGTCGCCTTTGTGAGAAATCAGTGGCGTTGTCGTAGCTTCGGCTATCGATTTCGTCATCTTCTCGCAACTCGCGGCATCCAGGAATGAAGGAGGGTAGTTCGGGGGAGAACGTACTGGTGCGTCAGAGGTGAAATTCTTAGACCGCACCAAGACGAACTACAGCGAAGGCATTCTTCAAGGATACCTTCCTCAATCAAGAACCAAAGTGTGGGGATCGAAGATGATTAGAGACCATTGTAGTCCACACTGCAAACGATGACACCCATGAATTGGGGAGTTTTTGGTCGTAGGCGAGGACGGGTTCATCTCGCTCCTCGTCTCGCCAATGTATATCAATTTACGTGCATATTCTTTTCGGTCCTCGCAAGGGGGCCTTTAACGGGAATATCCTCAGCACGTTATCTGACTTCTTCACGCGAAAGCTTTGAGGTTACAGTCTCAGGGGGGAGTACGTTCGCAAGAGTGAAACTTAAAGAAATTGACGGAATGGCACCACAAGACGTGGAGCGTGCGGTTTAATTTGACTCAACACGGGGAACTTTACCAGATCCGGACAGGGTGAGGATTGACAGATTGAGTGTTCTTTCTCGATCCCCTGAATGGTGGTGCATGGCCGCTTTTGGTCGGTGGAGTGATTTGTTTGGTTGATTCCGTCAACGGACGAGATCCAAGCTGCCCAGTAGGATTCAGAATTGCCCATAGGATAGCAATCCCTTCCGCGGGTTTTACCCAAGGTGGGGCGGTATTCGTTTGTATCCTTCTCTGCGGGATTCCTTGTTTTGCACAAGGTGAGATTTTGGGCAACAGCAGGTCTGTGATGCTCCTCAATGTTCTGGGCGACACGCGCACTACAATGTCAGTGAGAACAAGAAAAACGACTTTTGTCGGACCTACTTGATCAAAAGAGTGGGAAAACCCCGGAATCACATAGACCCACTTGGGACCGAGTATTGCAATTATTGGTCGCGCAACGAGGAATGTCTCGTAGGCGCAGCTCATCAAACTGTGCCGATTACGTCCCTGCCATTTGTACACACCGCCCGTCGTTGTTTCCGATGATGGTGCAATACAGGTGATCGGACAGTCGGGTTTTTAACTCGGCCGAAAGTTCACCGATATTTCTT</ns2:sequence><ns2:name>KT728399.1_Trypanosoma_avium_strain_RHE/B20348/AUS/2015/TA1_18S_ribosomal_RNA_gene,_partial_sequence</ns2:name></ns2:Sequence><ns2:Sequence dsseqid="sq126" id="sq126"><ns2:sequence>TTAGCCATGCATGCCTCAGAATCACTGCATTGCAGGAATCTGCGCATGGCTCATTACATCAGACGTAATCTGCCGCAAAAATATTGCGGTTTCCGCAACATTGGATAACTTGGCGAAACGCCAAGCTAATACATGAACCAACGGGACGCTCTCTGTTCCGGCGGTGGGGCAACTCACCGCCATGGGACGTCCAGCGAATGAATGAAAGTAAAATCAATGCCTTAACCGGCAGTAACACCCAGAAGTGTTGACTCAATTCATTCCGTGCGAAAGCCGGGTTTTACCCGGCGTCTTTTGACGAACAACTGCCCTATCAGCCAGTGATGGCCGTGTAGTGGACTGCCATGGCGTTGACGGGAGCGGGGGATTAGGGTTCGATTCCGGAGAGGGAGCCTGAGAAATAGCTACCACTTCTACGGAGGGCAGCAGGCGCGCAAATTGCCCAATGTCAAAAAAAACGATGAGGCAGCGAAAAGAAATAGAGCCGACGGTGCCTAGTGCATTGTCGTATTCAATGGGGGATATTTAAACCCATCCAAAATCGAGTAACAATTGGAGGACAAGTCTGGTGCCAGCACCCGCGGTAATTCCAGCTCCAAAAGCGTATATTAATGCTGTTGCTGTTAAAGGGTTCGTAGTTGAATTGAGGGCCTTTGAGGCGCAATGGTTTGTCCCGTCCACTTCGGATTGGTGACCCATGCCCTTGAGGTCCGTGAACACTCAGAAACAAGAAACACGGGAGTGGTACCTTTCCTGATTTTCGCATGTCATGCATGCCAGGGGGCGCCCGTGATTTTTACTGTGACTAAAAAAGTGTGACCAAAGCAGTCATTCGACTTGAATTAGAAAGCATGGGATAACAAAGGAGCAGCCTATGGGCCACCGTTTCGGCTTTTGTTGGTTTTAAAAGTCCATTGGAGATTATGGGGCTGTGCGACAAGCGGCTGGGTGTATTCCCCTTTACTGGGGGCACCCGTCGCCTTTGTGAGAAATCAGTGGCGTTGTCGTAGCTTCGGCTATCGATTTCGTCATCTTCTCGCAACTCGCGGCATCCAGGAATGAAGGAGGGTAGTTCGGGGGAGAACGTACTGGTGCGTCAGAGGTGAAATTCTTAGACCGCACCAAGACGAACTACAGCGAAGGCATTCTTCAAGGATACCTTCCTCAATCAAGAACCAAAGTGTGGGGATCGAAGATGATTAGAGACCATTGTAGTCCACACTGCAAACGATGACACCCATGAATTGGGGAGTTTTTGGTCGTAGGCGAGGACGGGTTCATCTCGCTCCTCGTCTCGCCAATGTATATCAATTTACGTGCATATTCTTTTCGGTCCTCGCAAGGGGGCCTTTAACGGGAATATCCTCAGCACGTTATCTGACTTCTTCACGCGAAAGCTTTGAGGTTACAGTCTCAGGGGGGAGTACGTTCGCAAGAGTGAAACTTAAAGAAATTGACGGAATGGCACCACAAGACGTGGAGCGTGCGGTTTAATTTGACTCAACACGGGGAACTTTACCAGATCCGGACAGGGTGAGGATTGACAGATTGAGTGTTCTTTCTCGATCCCCTGAATGGTGGTGCATGGCCGCTTTTGGTCGGTGGAGTGATTTGTTTGGTTGATTCCGTCAACGGACGAGATCCAAGCTGCCCAGTAGGATTCAGAATTGCCCATAGGATAGCAATCCCTTCCGCGGGTTTTACCCAAGGTGGGGCGGTATTCGTTTGTATCCTTCTCTGCGGGATTCCTTGTTTTGCACAAGGTGAGATTTTGGGCAACAGCAGGTCTGTGATGCTCCTCAATGTTCTGGGCGACACGCGCACTACAATGTCAGTGAGAACAAGAAAAACGACTTTTGTCGGACCTACTTGATCAAAAGAGTGGGAAAACCCCGGAATCACATAGACCCACTTGGGACCGAGTATTGCAATTATTGGTCGCGCAACGAGGAATGTCTCGTAGGCGCAGCTCATCAAACTGTGCCGATTACGTCCCTGCCATTTGTACACACCGCCCGTCGTTGTTTCCGATGATGGTGCAATACAGGTGATCGGACAGTCGGGTTTTTAACTCGGCCGAAAGTTCACCGATATTTCTT</ns2:sequence><ns2:name>KT728397.1_Trypanosoma_avium_strain_NM/#9#10/AUS/2013/TA1_18S_ribosomal_RNA_gene,_partial_sequence</ns2:name></ns2:Sequence><ns2:Sequence dsseqid="sq128" id="sq128"><ns2:sequence>TTAGCCATGCATGCCTCAGAATCACTGCATTGCAGGAATCTGCGCATGGCTCATTACATCAGACGTAATCTGCCGCAAAAATATTGCGGTTTCCGCAACATTGGATAACTTGGCGAAACGCCAAGCTAATACATGAACCAACGGGACGCTCTCTGTTCCGGCGGTGGGGCAACTCACCGCCATGGGACGTCCAGCGAATGAATGAAAGTAAAATCAATGCCTTAACCGGCAGTAACACCCAGAAGTGTTGACTCAATTCATTCCGTGCGAAAGCCGGGTTTTACCCGGCGTCTTTTGACGAACAACTGCCCTATCAGCCAGTGATGGCCGTGTAGTGGACTGCCATGGCGTTGACGGGAGCGGGGGATTAGGGTTCGATTCCGGAGAGGGAGCCTGAGAAATAGCTACCACTTCTACGGAGGGCAGCAGGCGCGCAAATTGCCCAATGTCAAAAAAAACGATGAGGCAGCGAAAAGAAATAGAGCCGACGGTGCCTAGTGCATTGTCGTATTCAATGGGGGATATTTAAACCCATCCAAAATCGAGTAACAATTGGAGGACAAGTCTGGTGCCAGCACCCGCGGTAATTCCAGCTCCAAAAGCGTATATTAATGCTGTTGCTGTTAAAGGGTTCGTAGTTGAATTGAGGGCCTTTGAGGCGCAATGGTTTGTCCCGTCCACTTCGGATTGGTGACCCATGCCCTTGAGGTCCGTGAACACTCAGAAACAAGAAACACGGGAGTGGTACCTTTCCTGATTTTCGCATGTCATGCATGCCAGGGGGCGCCCGTGATTTTTACTGTGACTAAAAAAGTGTGACCAAAGCAGTCATTCGACTTGAATTAGAAAGCATGGGATAACAAAGGAGCAGCCTATGGGCCACCGTTTCGGCTTTTGTTGGTTTTAAAAGTCCATTGGAGATTATGGGGCTGTGCGACAAGCGGCTGGGTGTATTCCCCTTTACTGGGGGCACCCGTCGCCTTTGTGAGAAATCAGTGGCGTTGTCGTAGCTTCGGCTATCGATTTCGTCATCTTCTCGCAACTCGCGGCATCCAGGAATGAAGGAGGGTAGTTCGGGGGAGAACGTACTGGTGCGTCAGAGGTGAAATTCTTAGACCGCACCAAGACGAACTACAGCGAAGGCATTCTTCAAGGATACCTTCCTCAATCAAGAACCAAAGTGTGGGGATCGAAGATGATTAGAGACCATTGTAGTCCACACTGCAAACGATGACACCCATGAATTGGGGAGTTTTTGGTCGTAGGCGAGGACGGGTTCATCTCGCTCCTCGTCTCGCCAATGTATATCAATTTACGTGCATATTCTTTTCGGTCCTCGCAAGGGGGCCTTTAACGGGAATATCCTCAGCACGTTATCTGACTTCTTCACGCGAAAGCTTTGAGGTTACAGTCTCAGGGGGGAGTACGTTCGCAAGAGTGAAACTTAAAGAAATTGACGGAATGGCACCACAAGACGTGGAGCGTGCGGTTTAATTTGACTCAACACGGGGAACTTTACCAGATCCGGACAGGGTGAGGATTGACAGATTGAGTGTTCTTTCTCGATCCCCTGAATGGTGGTGCATGGCCGCTTTTGGTCGGTGGAGTGATTTGTTTGGTTGATTCCGTCAACGGACGAGATCCAAGCTGCCCAGTAGGATTCAGAATTGCCCATAGGATAGCAATCCCTTCCGCGGGTTTTACCCAAGGTGGGGCGGTATTCGTTTGTATCCTTCTCTGCGGGATTCCTTGTTTTGCACAAGGTGAGATTTTGGGCAACAGCAGGTCTGTGATGCTCCTCAATGTTCTGGGCGACACGCGCACTACAATGTCAGTGAGAACAAGAAAAACGACTTTTGTCGGACCTACTTGATCAAAAGAGTGGGAAAACCCCGGAATCACATAGACCCACTTGGGACCGAGTATTGCAATTATTGGTCGCGCAACGAGGAATGTCTCGTAGGCGCAGCTCATCAAACTGTGCCGATTACGTCCCTGCCATTTGTACACACCGCCCGTCGTTGTTTCCGATGATGGTGCAATACAGGTGATCGGACAGTCGGGTTTTTAACTCGGCCGAAAGTTCACCGATATTTCTT</ns2:sequence><ns2:name>KT728400.1_Trypanosoma_avium_strain_RHE/B30238/AUS/2015/TA1_18S_ribosomal_RNA_gene,_partial_sequence</ns2:name></ns2:Sequence><ns2:Sequence dsseqid="sq130" id="sq130"><ns2:sequence>TTAGCCATGCATGCCTCAGAATCACTGCATTGCAGGAATCTGCGCATGGCTCATTACATCAGACGTAATCTGCCGCAAAAATATTGCGGTTTCCGCAACATTGGATAACTTGGCGAAACGCCAAGCTAATACATGAACCAACGGGACGCTCTCTGTTCCGGCGGTGGGGCAACTCACCGCCATGGGACGTCCAGCGAATGAATGAAAGTAAAATCAATGCCTTAACCGGCAGTAACACCCAGAAGTGTTGACTCAATTCATTCCGTGCGAAAGCCGGGTTTTACCCGGCGTCTTTTGACGAACAACTGCCCTATCAGCCAGTGATGGCCGTGTAGTGGACTGCCATGGCGTTGACGGGAGCGGGGGATTAGGGTTCGATTCCGGAGAGGGAGCCTGAGAAATAGCTACCACTTCTACGGAGGGCAGCAGGCGCGCAAATTGCCCAATGTCAAAAAAAACGATGAGGCAGCGAAAAGAAATAGAGCCGACGGTGCCTAGTGCATTGTCGTATTCAATGGGGGATATTTAAACCCATCCAAAATCGAGTAACAATTGGAGGACAAGTCTGGTGCCAGCACCCGCGGTAATTCCAGCTCCAAAAGCGTATATTAATGCTGTTGCTGTTAAAGGGTTCGTAGTTGAATTGAGGGCCTTTGAGGCGCAATGGTTTGTCCCGTCCACTTCGGATTGGTGACCCATGCCCTTGAGGTCCGTGAACACTCAGAAACAAGAAACACGGGAGTGGTACCTTTCCTGATTTTCGCATGTCATGCATGCCAGGGGGCGCCCGTGATTTTTACTGTGACTAAAAAAGTGTGACCAAAGCAGTCATTCGACTTGAATTAGAAAGCATGGGATAACAAAGGAGCAGCCTATGGGCCACCGTTTCGGCTTTTGTTGGTTTTAAAAGTCCATTGGAGATTATGGGGCTGTGCGACAAGCGGCTGGGTGTATTCCCCTTTACTGGGGGCACCCGTCGCCTTTGTGAGAAATCAGTGGCGTTGTCGTAGCTTCGGCTATCGATTTCGTCATCTTCTCGCAACTCGCGGCATCCAGGAATGAAGGAGGGTAGTTCGGGGGAGAACGTACTGGTGCGTCAGAGGTGAAATTCTTAGACCGCACCAAGACGAACTACAGCGAAGGCATTCTTCAAGGATACCTTCCTCAATCAAGAACCAAAGTGTGGGGATCGAAGATGATTAGAGACCATTGTAGTCCACACTGCAAACGATGACACCCATGAATTGGGGAGTTTTTGGTCGTAGGCGAGGACGGGTTCATCTCGCTCCTCGTCTCGCCAATGTATATCAATTTACGTGCATATTCTTTTCGGTCCTCGCAAGGGGGCCTTTAACGGGAATATCCTCAGCACGTTATCTGACTTCTTCACGCGAAAGCTTTGAGGTTACAGTCTCAGGGGGGAGTACGTTCGCAAGAGTGAAACTTAAAGAAATTGACGGAATGGCACCACAAGACGTGGAGCGTGCGGTTTAATTTGACTCAACACGGGGAACTTTACCAGATCCGGACAGGGTGAGGATTGACAGATTGAGTGTTCTTTCTCGATCCCCTGAATGGTGGTGCATGGCCGCTTTTGGTCGGTGGAGTGATTTGTTTGGTTGATTCCGTCAACGGACGAGATCCAAGCTGCCCAGTAGGATTCAGAATTGCCCATAGGATAGCAATCCCTTCCGCGGGTTTTACCCAAGGTGGGGCGGTATTCGTTTGTATCCTTCTCTGCGGGATTCCTTGTTTTGCACAAGGTGAGATTTTGGGCAACAGCAGGTCTGTGATGCTCCTCAATGTTCTGGGCGACACGCGCACTACAATGTCAGTGAGAACAAGAAAAACGACTTTTGTCGGACCTACTTGATCAAAAGAGTGGGAAAACCCCGGAATCACATAGACCCACTTGGGACCGAGTATTGCAATTATTGGTCGCGCAACGAGGAATGTCTCGTAGGCGCAGCTCATCAAACTGTGCCGATTACGTCCCTGCCATTTGTACACACCGCCCGTCGTTGTTTCCGATGATGGTGCAATACAGGTGATCGGACAGTCGGGTTTTTAACTCGGCCGAAAGTTCACCGATATTTCTT</ns2:sequence><ns2:name>KT728398.1_Trypanosoma_avium_strain_RHE/B30187/AUS/2015/TA1_18S_ribosomal_RNA_gene,_partial_sequence</ns2:name></ns2:Sequence><ns2:Sequence dsseqid="sq132" id="sq132"><ns2:sequence>GTCATATGCTTGTTTCAAGGACTTAGCCATGCATGCCTCAGAATCACTGCATTGCAGGAATCTGCGCATGGCTCATTACATCAGACGTAATCTGCCGCCAAAATCTTGCGGTCTCCGCATTATTGGATAACTTGGCGAAACGCCAAGCTAATACATGAACCWAAGGGACGCTCCCTGCTACGGCCGCGGGGTGACTCGCGGTCACGGGACGTCCTGCGAATGAATGAAATTAAGACCAACGCCCCCACCCGGGGGCAGTAACACCCAGACGTGTTGACTCAATTCATTCCGTGCGAAAGCCGGTCCTTCTTGGTGCCGGCGTGTGCTGACGAACAACTGCCCTATCAGCCAGTGATGGCCGTGTAGTGGACTGCCATGGCGTTGACGGGAGCGGGGGATTAGGGTTCGATTCCGGAGAGGGAGCCTGAGAAATAGCTACCACTTCTACGGAGGGCAGCAGGCGCGCAAATTGCCCAATGTCGAAAAAAAACGATGAGGCAGCGAAAAGAAATAGAGCCGACCGTGCCTTTTGTGCACGGTCGTTTTCAATGGGGGATATTTAAACCCATCCAACATCGAGTAACCATTGGAGGACAAGTCTGGTGCCAGCACCCGCGGTAATTCCAGCTCCAAAAGCGTATATTAATGCTGTTGCTGTTAAAGGGTTCGTAGTTGAACTGTGGGCGTTGTGCAGGTGCCGTGTCCGTCCCACCCGACTTGGGGTGGTGACCCACGCCCTCGGCGCCCGTGAACACACAGAAACGAGAAACACGGGAGCGGTCCCCCACTCATTTTACGCATGTCATGCATGCGGGGGCGTCCGTGATTTTTACTGTGACTAAAAAAGTGCGACCAAAGCAGTCCGCCGACTTGAATTACAAAGCATGGGATAACAAAGCACCAGCCCTAGGGCCACCGTTTCGGCTTTTGTTGGTTTTAGAAGTCCTTGGGAGATTATGGCATCGCGTGCCCGCGCTGTGCGCCGCCCCCCTCCTTCCACGGAGGTGTGTGGCGGGCCGCCCGGCGTCCTCGTCGTGTGTGTGCCCTCCTCCCCTTTTTGGGGTGTGTTGGTGTGTCACCACGTCGACGCGCGGTGCCGGGAATGAAGGAGGGTAGTTCGGGGGAGAACGTACTGGTGCGTCAGAGGTGAAATTCTTAGACCGCACCAAGACGAACTACAGCGAAGGCATTCTTCAAGGATACCTTCCTCAATCAAGAACCAAAGTGTGGGGATCAAAGATGATTAGAGACCATTGTAGTCCACACTGCAAACCATGACACCCATGAATTGGGGACCACCTGGCTTGCACGGCACGGTGCTTGCGCCGATTTGCCTGTGCGGTCACGACAAACAACTTACGTGTCTATTCTGCTGCCGCACGTTCGCCCCTTATTTTTTAAGGGGTTTGTGCGGTTGAACGGGAATATCCTCAGCACGTCGTTTACATTTTTTCACGCGAAAGCTTTGAGGTTACAGTCTCAGGGGGGAGTACGTTCGCAAGAGTGAAACTTAAAGAAATTGACGGAATGGCACCACAAGACGTGGAGCGTGCGGTTTAATTTGACTCAACACGGGGAACTTTACCAGATCCGGACAGGGTGAGGATTGACAGATTGAGTGTTCTTTCTCGATCCCCTGAATGGTGGTGCATGGCCGCTTTTGGTCGGTGGAGTGATTTGTTTGGTTGATTCCGTCAACGGACGAGATCCAAGCTGCCCAGTAGGGCCCGTGATTGTCCGCACAGGACAGCCTACCGTCGTGGGCACAGTGTGTTCCTTCTGGGGGCATCTCTGTGCTCCATGGCGGCGCTATCACACGGGGCCCTTCTCTGCGGGATTCCTTGCCCCGCGCAAGGTGAGATTTTGGGCAACAGCAGGTCTGTGATGCTCCTCAATGTTCTGGGCGACACGCGCACTACAATGTCAGTGAGAACAAGAGTTACCGCGGCGTTTGCCGCTCCCGCTTGATCAAAAGAGCGGGGAAACCACGGAATCACGTAGACCCACTTGGGACCGAGTATTGCAATTATTGGTCGCGCAACGAGGAATGTCTCGTAGGCGCAGCTCATCAAACTGTGCCGATTACGTCCCTGCCATTTGT</ns2:sequence><ns2:name>KP307025.1_Trypanosoma_congolense_'dzanga-sangha'_isolate_G39_18S_ribosomal_RNA_gene,_partial_sequence</ns2:name></ns2:Sequence><ns2:Sequence dsseqid="sq134" id="sq134"><ns2:sequence>GTCATATGCTTGTTTCAAGGACTTAGCCATGCATGCCTCAGAATCACTGCATTGCAGGAATCTGCGCATGGCTCATTACATCAGACGTAATCTGCCGCCAAAATCTTGCGGTCTCCGCATTATTGGATAACTTGGCGAAACGCCAAGCTAATACATGAACCTAAGGGACGCTCCCTGCTACGGCCGCGGGGTGACTCGCGGTCACGGGACGTCCTGCGAATGAATGAAATTAAGACCAACGCCCCCACCCGGGGGCAGTAACACCCAGACGTGTTGACTCAATTCATTCCGTGCGAAAGCCGGTCCTTCTTGGTGCCGGCGTGTGCTGACGAACAACTGCCCTATCAGCCAGTGATGGCCGTGTAGTGGACTGCCATGGCGTTGACGGGAGCGGGGGATTAGGGTTCGATTCCGGAGAGGGAGCCTGAGAAATAGCTACCACTTCTACGGAGGGCAGCAGGCGCGCAAATTGCCCAATGTCGAAAAAAAACGATGAGGCAGCGAAAAGAAATAGAGCCGACCGTGCCTTTTGTGCACGGTCGTTTTCAATGGGGGATATTTAAACCCATCCAACATCGAGTAACCATTGGAGGACAAGTCTGGTGCCAGCACCCGCGGTAATTCCAGCTCCAAAAGCGTATATTAATGCTGTTGCTGTTAAAGGGTTCGTAGTTGAACTGTGGGCGTTGTGCAGGTGCCGTGTCCGTCCCACCCGACTTGGGGTGGTGACCCACGCCCTCGGCGCCCGTGAACACACAGAAACGAGAAACACGGGAGCGGTCCCCCACTCATTTTACGCATGTCATGCATGCGGGGGCGTCCGTGATTTTTACTGTGACTAAAAAAGTGCGACCAAAGCAGTCCGCCGACTTGAATTACAAAGCATGGGATAACAAAGCACCAGCCCTAGGGCCACCGTTTCGGCTTTTGTTGGTTTTAGAAGTCCTTGGGAGATTATGGCATCGCGTGCCCGCGCTGTGCGCCGCCCCCCTCCTTCCACGGAGGTGTGTGGCGGGCCGCCCGGCGTCCTCGTCGTGTGTGTGCCCTCCTCCCCTTTTTGGGGTGTGTTGGTGTGTCACCACGTCGACGCGCGGTGCCAGGAATGAAGGAGGGTAGTTCGGGGGAGAACGTACTGGTGCGTCAGAGGTGAAATTCTTAGACCGCACCAAGACGAACTACAGCGAAGGCATTCTTCAAGGATACCTTCCTCAATCAAGAACCAAAGTGTGGGGATCAAAGATGATTAGAGACCATTGTAGTCCACACTGCAAACCATGACACCCATGAATTGGGGACCACCTGGCTTGCACGGCACGGTGCTTGCGCCGATTTGCCTGTGCGGTCACGACAAACAACTTACGTGTCTATTCTGCTGCCGCACGTTCGCCCCTTATTTTTTAAGGGGTTTGTGCGGTTGAACGGGAATATCCTCAGCACGTCGTTTACATTTTTTCACGCGAAAGCTTTGAGGTTACAGTCTCAGGGGGGAGTACGTTCGCAAGAGTGAAACTTAAAGAAATTGACGGAATGGCACCACAAGACGTGGAGCGTGCGGTTTAATTTGACTCAACACGGGGAACTTTACCAGATCCGGACAGGGTGAGGATTGACAGATTGAGTGTTCTTTCTCGATCCCCTGAATGGTGGTGCATGGCCGCTTTTGGTCGGTGGAGTGATTTGTTTGGTTGATTCCGTCAACGGACGAGATCCAAGCTGCCCAGTAGGGCCCGTGATTGTCCACACAGGACAGCCTACCGTCGTGGGCACAGTGTGTTCCTTCTGGGGGCATCTCTGTGCTCCATGGCGGCGCTATCACACGGGGTCCTTCTCTGCGGGATTCCTTGCCCCGCGCAAGGTGAGATTTTGGGCAACAGCAGGTCTGTGATGCTCCTCAATGTTCTGGGCGACACGCGCACTACAATGTCAGTGAGAACAAGAGTTACCGCGGCGTTTGCCGCTCCCGCTTGATCAAAAGAGCGGGGAAACCACGGAATCACGTAGACCCACTTGGGACCGAGTATTGCAATTATTGGTCGCGCAACGAGGAATGTCTCGTAGGCGCAGCTCATCAAACTGTGCCGATTACGTCCCTGCCATTTGT</ns2:sequence><ns2:name>KP307026.1_Trypanosoma_congolense_'dzanga-sangha'_isolate_G34_18S_ribosomal_RNA_gene,_partial_sequence</ns2:name></ns2:Sequence><ns2:Sequence dsseqid="sq136" id="sq136"><ns2:sequence>TTAGCCATGCATGCCTCAGAATCACTGCATTGCAGGAATCTGCGCATGGCTCATTACATCAGACGTAATCTGCCGCAAAAATATTGCGGTTTCCGCAACATTGGATAACTTGGCGAAACGCCAAGCTAATACATGAACCAACGGGACGCTCTCTGTTCCGGCGGTGGGGCAACTCACCGCCATGGGACGTCCAGCGAATGAATGAAAGTAAAATCAATGCCTTAACCGGCAGTAACACCCAGAAGTGTTGACTCAATTCATTCCGTGCGAAAGCCGGGTTTTACCCGGCGTCTTTTGACGAACAACTGCCCTATCAGCCAGTGATGGCCGTGTAGTGGACTGCCATGGCGTTGACGGGAGCGGGGGATTAGGGTTCGATTCCGGAGAGGGAGCCTGAGAAATAGCTACCACTTCTACGGAGGGCAGCAGGCGCGCAAATTGCCCAATGTCAAAAAAAACGATGAGGCAGCGAAAAGAAATAGAGCCGACGGTGCCTAGTGCATTGTCGTATTCAATGGGGGATATTTAAACCCATCCAAAATCGAGTAACAATTGGAGGACAAGTCTGGTGCCAGCACCCGCGGTAATTCCAGCTCCAAAAGCGTATATTAATGCTGTTGCTGTTAAAGGGTTCGTAGTTGAATTGAGGGCCTTTGAGGCGCAATGGTTTGTCCCGTCCACTTCGGATTGGTGACCCATGCCCTTGAGGTCCGTGAACACTCAGAAACAAGAAACACGGGAGTGGTACCTTTCCTGATTTACGCATGTCATGCATGCCAGGGGGCGCCCGTGATTTTTACTGTGACTAAAAAAGTGTGACCAAAGCAGTCATTCGACTTGAATTAGAAAGCATGGGATAACAAAGGAGCAGCCTATGGGCCACCGTTTCGGCTTTTGTTGGTTTTAAAAGTCCATTGGAGATTATGGGGCTGTGCGACAAGCGGCTGGGTGTATTCCCCTTTACTGGGGGCACCCGTCGCCTTTGTGAGAAATCCGTGGCGTTGTCTATAGGCTTCGGCTTATCGATTTCGTCATCTTCTCGCAACTCGCGGCTTCCAGGAATGAAGGAGGGTAGTTCGGGGGAGAACGTACTGGTGCGTCAGAGGTGAAATTCTTAGACCGCACCAAGACGAACTACAGCGAAGGCATTCTTCAAGGATACCTTCCTCAATCAAGAACCAAAGTGTGGGGATCGAAGATGATTAGAGACCATTGTAGTCCACACTGCAAACGATGACACCCATGAATTGGGGAGTTTTTGGTCGTAGGCGAGGACGGGTTCATCTCGCTCCTCGTCTCGCCAATGTATATCAATTTACGTGCATATTCTTTTCGGTCCTCGCAAGAGGACCTTTAACGGGAATATCCTCAGCACGTTATCTGACTTCTTCACGCGAAAGCTTTGAGGTTACAGTCTCAGGGGGGAGTACGTTCGCAAGAGTGAAACTTAAAGAAATTGACGGAATGGCACCACAAGACGTGGAGCGTGCGGTTTAATTTGACTCAACACGGGGAACTTTACCAGATCCGGACAGGGTGAGGATTGACAGATTGAGTGTTCTTTCTCGATCCCCTGAATGGTGGTGCATGGCCGCTTTTGGTCGGTGGAGTGATTTGTTTGGTTGATTCCGTCAACGGACGAGATCCAAGCTGCCCAGTAGGATTCAGAATTGCCCATAGGATAGCAATCCCTTCCGCGGGTTTTACCCAAGGTGGGGCGGTATTCGTTTGTATCCTTCTCTGCGGGATTCCTTGTTTTGCACAAGGTGAGATTTTGGGCAACAGCAGGTCTGTGATGCTCCTCAATGTTCTGGGCGACACGCGCACTACAATGTCAGTGAGAACAAGAAAAACGACTTTTGTCGGACCTACTTGATCAAAAGAGTGGGAAAACCCCGGAATCACATAGACCCACTTGGGACCGAGTATTGCAATTATTGGTCGCGCAACGAGGAATGTCTCGTAGGCGCAGCTCATCAAACTGTGCCGATTACGTCCCTGCCATTTGTACACACCGCCCGTCGTTGTTTCCGATGATGGTGCAATACAGGTGATCGGACAGTCGGGTTTTTAACTCGGCCGAAAGTTCACCGATATTTCTT</ns2:sequence><ns2:name>KT728402.1_Trypanosoma_avium_strain_RHE/B40383/AUS/2015/TA2_18S_ribosomal_RNA_gene,_partial_sequence</ns2:name></ns2:Sequence><ns2:Sequence dsseqid="sq138" id="sq138"><ns2:sequence>GTCATATGCTTGTTTCAAGGACTTAGCCATGCATGCCTCAGAATCACTGCATTGCAGGAATCTGCGCATGGCTCATTACATCAGACGTAATCTGCCGCCAAAATCTTGCGGTCTCCGCATTATTGGATAACTTGGCGAAACGCCAAGCTAATACATGAACCWAAGGGACGCTCCCTGCTACGGCCGCGGGGTGACTCGCGGTCACGGGACGTCCTGCGAATGAATGAAATTAAGACCAACGCCCCCACCCGGGGGCAGTAACACCCAGACGTGTTGACTCAATTCATTCCGTGCGAAAGCCGGTCCTTCTTGGTGCCGGCGTGTGCTGACGAACAACTGCCCTATCAGCCAGTGATGGCCGTGTAGTGGACTGCCATGGCGTTGACGGGAGCGGGGGATTAGGGTTCGATTCCGGAGAGGGAGCCTGAGAAATAGCTACCACTTCTACGGAGGGCAGCAGGCGCGCAAATTGCCCAATGTCGAAAAAAAACGATGAGGCAGCGAAAAGAAATAGAGCCGACCGTGCCTTTTGTGCACGGTCGTTTTCAATGGGGGATATTTAAACCCATCCAACATCGAGTAACCATTGGAGGACAAGTCTGGTGCCAGCACCCGCGGTAATTCCAGCTCCAAAAGCGTATATTAATGCTGTTGCTGTTAAAGGGTTCGTAGTTGAACTGTGGGCGTTGTGCAGGTGCCGTGTCCGTCCCACCCGACTTGGGGTGGTGACCCACGCCCTCGGCGCCCGTGAACACACAGAAACGAGAAACACGGGAGCGGTCCCCCACTCATTTTACGCATGTCATGCATGCGGGGGCGTCCGTGATTTTTACTGTGACTAAAAAAGTGCGACCAAAGCAGTCCGCCGACTTGAATTACAAAGCATGGGATAACAAAGCACCAGCCCTAGGGCCACCGTTTCGGCTTTTGTTGGTTTTAGAAGTCCTTGGGAGATTATGGCATCGCGTGCCCGCGCTGTGCGCCGCCCCCCTCCTTCCACGGAGGTGTGTGGCGGGCCGCCCGGCGTCCTCGTCGTGTGTGTGCCCTCCCTCCCCCTTTTGGGGTGTGTTGGTGTGTCACCACGTCGACGCGCGGTGCCGGGAATGAAGGAGGGTAGTTCGGGGGAGAACGTACTGGTGCGTCAGAGGTGAAATTCTTAGACCGCACCAAGACGAACTACAGCGAAGGCATTCTTCAAGGATACCTTCCTCAATCAAGAACCAAAGTGTGGGGATCAAAGATGATTAGAGACCATTGTAGTCCACACTGCAAACCATGACACCCATGAATTGGGGACCACCTGGCTTGCACGGCACGGTGCTTGCGCCGATTTGCCTGTGCGGTCACGACAAACAACTTACGTGTCTATTCTGCTGCCGCACGTTCGCCCCTTATTTTTTAAGGGGTTTGTGCGGTTGAACGGGAATATCCTCAGCACGTCGTTTACATTTTTTCACGCGAAAGCTTTGAGGTTACAGTCTCAGGGGGGAGTACGTTCGCAAGAGTGAAACTTAAAGAAATTGACGGAATGGCACCACAAGACGTGGAGCGTGCGGTTTAATTTGACTCAACACGGGGAACTTTACCAGATCCGGACAGGGTGAGGATTGACAGATTGAGTGTTCTTTCTCGATCCCCTGAATGGTGGTGCATGGCCGCTTTTGGTCGGTGGAGTGATTTGTTTGGTTGATTCCGTCAACGGACGAGATCCAAGCTGCCCAGTAGGGCCCGTGATTGTCCGCACAGGACAGCCTACCGTCGTGGGCACAGTGTGTTCCTTCTGGGGGCATCTCTGTGCTCCATGGCGGCGCTATCACACGGGGCCCTTCTCTGCGGGATTCCTTGCCCCGCGCAAGGTGAGATTTTGGGCAACAGCAGGTCTGTGATGCTCCTCAATGTTCTGGGCGACACGCGCACTACAATGTCAGTGAGAACAAGAGTTACCGCGGCGTTTGCCGCTCCCGCTTGATCAAAAGAGCGGGGAAACCACGGAATCACGTAGACCCACTTGGGACCGAGTATTGCAATTATTGGTCGCGCAACGAGGAATGTCTCGTAGGCGCAGCTCATCAAACTGTGCCGATTACGTCCCTGCCATTTGT</ns2:sequence><ns2:name>KP307024.1_Trypanosoma_congolense_'dzanga-sangha'_isolate_G22_18S_ribosomal_RNA_gene,_partial_sequence</ns2:name></ns2:Sequence><ns2:Sequence dsseqid="sq140" id="sq140"><ns2:sequence>TTAGCCATGCATGCCTCAGAATCACTGCATTGCAGGAATCTGCGCATGGCTCATTACATCAGACGTAATCTGCCGCAAAAATGTTGCGGTCTCCGCAAAATTGGATAACTTGGCGAAACGCCAAGCTAATACATGAATTAAGGGACGCGTTCTGTTCCGGCGGTGGGGCAACTTGCCGCCTTGGCGCGTCCGGCGAATGAATGAAAGTAAAACCAACGCCTTCACCGGCAGTAACACTTAGAAGTGCTGACTCAATTCATTCCGTGCGAAAGCTGGGTTTTTTACCTGGCGTCTTTTGACGAACAACTGCCCTATCAGCCAGCGATGGCCGTGTAGTGGACTGCCATGGCGTTGACGGGAGCGGGGGATTAGGGTTCGATTCCGGAGAGGGAGCCTGAGAAATAGCTACCACTTCTACGGAGGGCAGCAGGCGCGCAAATTGCCCAATGTCAAAAAAAAACGATGAGGCAGCGAAAAGAAATAGAGCCGACAGCGCCTTTGGCGTTGTCGTTTTCAATGGGGGATATTTAAACCCATCCAAAATCGAGTAACAATTGGAGGACAAGTCTGGTGCCAGCACCCGCGGTAATTCCAGCTCCAAAAGCGTATATTAATGCTGTTGCTGTTAAAGGGTTCGTAGTTGAACTGTGGGCCTTTGAGGCGCATTGGTTTTGTCCCGTCCACTTCGGATCGGTGACCCATGCCCTTGAGGTCCGTGAACACACAGAACCAAGAAACACGGGAGTGGTACTTTCCTGATTCTCGCATGTCGTGCATGCCAGGGGGCGCCCGTGATTTTTTACTGTGACTAAAAAAGTGTGACCAAAGCAGTCAGTCGACTTGAATTAGAAAGCATGGGATAACAAAGGAGCAGCCTATGGGCCACCGTTTCGGCTTTTGTTGGTTTTAAAAGTCCATTGGAGATTATGGGGCTGCGCGACAAGCGGCTGGGTGTCTTCTTCAATGAAGGCAACCGTCGCCTTTGTGGGAAATCCGTGTCCATTCCGCGGGGGCTTCGGCATCTCGTGTTTGGCGCCTTCCCTCAACTCGTGGCTTCCAGGAATGAAGGAGGGTAGTTCGGGGGAGAACGTACTGGTGCGTCAGAGGTGAAATTCTTAGACCGCACCAAGACGAACTACAGCGAAGGCATTCTTCAAGGATACCTTCCTCAATCAAGAACCAGAGTGTGGGGATCGAAGATGATTAGAGACCATTGTAGTCCACACTGCAAACGATGACACCCATGAATTGGGGAGTTTTTGGTCGTAGGCGTAGTCGGGTTCGCCCCGCACTACGTCTCACCAATAGATATCAATTTACGTGCATATTCTATTCGTCCCTCGAAAGGGGGGCCTATAACGGGAATATCCTCAGCACGTTATCTGACTTCTTCACGCGAAAGCTTTGAGGTTACAGTCTCAGGGGGGAGTACGTTCGCAAGGGTGAAACTTAAAGAAATTGACGGAATGGCACCACAAGACGTGGAGCGTGCGGTTTAATTTGACTCAACACGGGGAACTTTACCAGATCCGGACAGGGTGAGGATTGACAGATTGAGTGTTCTTTCTCGATCCCCTGAATGGTGGTGCATGGCCGCTTTTGGTCGGTGGAGTGATTTGTTTGGTTGATTCCGTCAACGGACGAGATCCAAGCTGCCCAGTAGGATTCAGGATTGTCCATAGGATAGCAATCCCTTCCGCGGGTTTTACCCAAGGGGGGGCGGTATCCAGTTGAATCCTTCTCTGCGGGATTCCTTGTTTCGCGCAAGGTGAGATTTTGGGCAACAGCAGGTCTGTGATGCTCCTCAATGTTCTGGGCGACACGCGCACTACAATGTCAGTGAGAACAAGAAAAACGACTTTTGTCGGACCTACTCGATCAAAAGAGTGGGGAAACCCCGGAATCACGTAGACCCACTTGGGACCGAGTATTGCAATTATTGGTCGCGCAACGAGGAATGTCTCGTAGGCGCAGCTCATCAAACTGTGCCGATTACGTCCCTGCCATTTGTACACACCGCCCGTCGTTGTTTCCGATGATGGTGGAATACAGGTGATCGGACAGTCGAGCGTCCCGCTTGACTGAAAGTTCACCGATATTTCTT</ns2:sequence><ns2:name>AB828157.1_Trypanosoma_sp._Coma2_gene_for_18S_ribosomal_RNA,_partial_sequence</ns2:name></ns2:Sequence><ns2:Sequence dsseqid="sq142" id="sq142"><ns2:sequence>TTAGCCATGCATGCCTCAGAATCACTGCATTGCAGGAATCTGCGCATGGCTCATTACATCAGACGTAATCTGCCGCAAAAATATTGCGGTTTCCGCAACATTGGATAACTTGGCGAAACGCCAAGCTAATACATGAACCAAAGGGACGCTCTCTGTTCCGGCGATGGGGCAACTCACCGCTATGGGACGTCCAGCGAATGAATGAAAGTAAAATCAATGCCTTAACCGGCAGTAACACCCAGAAGTGTTGACTCAATTCATTCCGTGCGAAAGCCGGGTTTTACCCGGCGTCTTTTGACGAACAACTGCCCTATCAGCCAGTGATGGCCGTGTAGTGGACTGCCATGGCGTTGACGGGAGCGGGGGATTAGGGTTCGATTCCGGAGAGGGAGCCTGAGAAATAGCTACCACTTCTACGGAGGGCAGCAGGCGCGCAAATTGCCCAATGTCAAAAAAAAACGATGAGGCAGCGAAAAGAAATAGAGCCGACGGTGCCTAGTGCATTGTCGTATTCAATGGGGGATATTTAAACCCATCCAAAATCGAGTAACAATTGGAGGACAAGTCTGGTGCCAGCACCCGCGGTAATTCCAGCTCCAAAAGCGTATATTAATGCTGTTGCTGTTAAAGGGTTCGTAGTTGAATTGAGGGCCTTTGAGGCGCAATGGTTTGTCCCGTCCACTTCGGATTGGTGACCCATGCCCTTGAGGTCCGTGAACACTCAGAAACAAAAAACACGGGAGTGGTACCTTTCCTGATTTACGCATGTCATGCATGCCAGGGGGCGCCCGTGATTTTTACTGTGACTAAAAAAGTGTGACCAAAGCAGTCATTCGACTTGAATTAGAAAGCATGGGATAACAAAGGAGCAGCCTATGGGCCACCGTTTCGGCTTTTGTTGGTTTTAAAAGTCCATTGGAGATTATGGGGCTGTGCGACAAGCGGCTGGGTGTATTCCCCTTTACTGGGGGCACCCGTCGCCTTTGTGAGAAATCAGTGGCGTTATTGTATAGGCTTCGGTTTATCAATTTCGTCGCCTTCTCGCAACTCGCGGCATCCAGGAATGAAGGAGGGTAGTTCGGGGGAGAACGTACTGGTGCGTCAGAGGTGAAATTCTTAGACCGCACCAAGACGAACTACAGCGAAGGCATTCTTCAAGGATACCTTCCTCAATCAAGAACCAAAGTGTGGGGATCGAAGATGATTAGAGACCATTGTAGTCCACACTGCAAACGATGACACCCATGAATTGGGGAGTTTTTGGTCGTAGGCGAGGACGGGTTCATCTCGCTCCTTGTCTCGCCAATGTATATCAATTTACGTGCATATTCTTTTCGGTCCTCGCAAGGGGACCTTTAACGGGAATATCCTCAGCACGTTATCTGACTTCTTCACGCGAAAGCTTTGAGGTTACAGTCTCAGGGGGGAGTACGTTCGCAAGAGTGAAACTTAAAGAAATTGACGGAATGGCACCACAAGACGTGGAGCGTGCGGTTTAATTTGACTCAACACGGGGAACTTTACCAGATCCGGACAGGGTGAGGATTGACAGATTGAGTGTTCTTTCTCGATCCCCTGAATGGTGGTGCATGGCCGCTTTTGGTCGGTGGAGTGATTTGTTTGGTTGATTCCGTCAACGGACGAGATCCAAGCTGCCCAGTAGGATTCAGAATTGCCCATAGGATAGCAATCCCTTCCGCGGGTTTTACCCAAGGTGGGGCGGTATTCGTTTGTATCCTTCTCTGCGGGATTCCTTGTTTTGCACAAGGTGAGATTTTGGGCAACAGCAGGTCTGTGATGCTCCTCAATGTTCTGGGCGACACGCGCACTACAATGTCAGTGAGAACAAGAAAAACGACTTTTGTCGGACCTACTTGATCAAAAGAGTGGGAAAACCCCGGAATCACATAGACCCACTTGGGACCGAGTATTGCAATTATTGGTCGCGCAACGAGGAATGTCTCGTAGGCGCAGCTCATCAAACTGTGCCGATTACGTCCCTGCCATTTGTACACACCGCCCGTCGTTGTTTCCGATGATGGTGCAATACAGGTGATCGGACAGTCGGGTTTTTAACTCGGCCGAAAGTTCACCGATATTTCTT</ns2:sequence><ns2:name>KT728396.1_Trypanosoma_thomasbancrofti_strain_RHE/B40584/AUS/2015/TB2_18S_ribosomal_RNA_gene,_partial_sequence</ns2:name></ns2:Sequence><ns2:Sequence dsseqid="sq144" id="sq144"><ns2:sequence>TTAGCCATGCATGCCTCAGAATCACTGCATTGCAGGAATCTGCGCATGGCTCATTACATCAGACGTAATCTGCCGCAAAAATATTGCGGTTTCCGCAACATTGGATAACTTGGCGAAACGCCAAGCTAATACATGAACCAAAGGGACGCTCTCTGTTCCGGCGATGGGGCAACTCACCGCTATGGGACGTCCAGCGAATGAATGAAAGTAAAATCAATGCCTTAACCGGCAGTAACACCCAGAAGTGTTGACTCAATTCATTCCGTGCGAAAGCCGGGTTTTACCCGGCGTCTTTTGACGAACAACTGCCCTATCAGCCAGTGATGGCCGTGTAGTGGACTGCCATGGCGTTGACGGGAGCGGGGGATTAGGGTTCGATTCCGGAGAGGGAGCCTGAGAAATAGCTACCACTTCTACGGAGGGCAGCAGGCGCGCAAATTGCCCAATGTCAAAAAAAAACGATGAGGCAGCGAAAAGAAATAGAGCCGACGGTGCCTAGTGCATTGTCGTATTCAATGGGGGATATTTAAACCCATCCAAAATCGAGTAACAATTGGAGGACAAGTCTGGTGCCAGCACCCGCGGTAATTCCAGCTCCAAAAGCGTATATTAATGCTGTTGCTGTTAAAGGGTTCGTAGTTGAATTGAGGGCCTTTGAGGCGCAATGGTTTGTCCCGTCCACTTCGGATTGGTGACCCATGCCCTTGAGGTCCGTGAACACTCAGAAACAAAAAACACGGGAGTGGTACCTTTCCTGATTTACGCATGTCATGCATGCCAGGGGGCGCCCGTGATTTTTACTGTGACTAAAAAAGTGTGACCAAAGCAGTCATTCGACTTGAATTAGAAAGCATGGGATAACAAAGGAGCAGCCTATGGGCCACCGTTTCGGCTTTTGTTGGTTTTAAAAGTCCATTGGAGATTATGGGGCTGTGCGACAAGCGGCTGGGTGTATTCCCCTTTACTGGGGGCACCCGTCGCCTTTGTGAGAAATCAGTGGCGTTATTGTATAGGCTTCGGTTTATCAATTTCGTCGCCTTCTCGCAACTCGCGGCATCCAGGAATGAAGGAGGGTAGTTCGGGGGAGAACGTACTGGTGCGTCAGAGGTGAAATTCTTAGACCGCACCAAGACGAACTACAGCGAAGGCATTCTTCAAGGATACCTTCCTCAATCAAGAACCAAAGTGTGGGGATCGAAGATGATTAGAGACCATTGTAGTCCACACTGCAAACGATGACACCCATGAATTGGGGAGTTTTTGGTCGTAGGCGAGGACGGGTTCATCTCGCTCCTTGTCTCGCCAATGTATATCAATTTACGTGCATATTCTTTTCGGTCCTCGCAAGGGGACCTTTAACGGGAATATCCTCAGCACGTTATCTGACTTCTTCACGCGAAAGCTTTGAGGTTACAGTCTCAGGGGGGAGTACGTTCGCAAGAGTGAAACTTAAAGAAATTGACGGAATGGCACCACAAGACGTGGAGCGTGCGGTTTAATTTGACTCAACACGGGGAACTTTACCAGATCCGGACAGGGTGAGGATTGACAGATTGAGTGTTCTTTCTCGATCCCCTGAATGGTGGTGCATGGCCGCTTTTGGTCGGTGGAGTGATTTGTTTGGTTGATTCCGTCAACGGACGAGATCCAAGCTGCCCAGTAGGATTCAGAATTGCCCATAGGATAGCAATCCCTTCCGCGGGTTTTACCCAAGGTGGGGCGGTATTCGTTTGTATCCTTCTCTGCGGGATTCCTTGTTTTGCACAAGGTGAGATTTTGGGCAACAGCAGGTCTGTGATGCTCCTCAATGTTCTGGGCGACACGCGCACTACAATGTCAGTGAGAACAAGAAAAACGACTTTTGTCGGACCTACTTGATCAAAAGAGTGGGAAAACCCCGGAATCACATAGACCCACTTGGGACCGAGTATTGCAATTATTGGTCGCGCAACGAGGAATGTCTCGTAGGCGCAGCTCATCAAACTGTGCCGATTACGTCCCTGCCATTTGTACACACCGCCCGTCGTTGTTTCCGATGATGGTGCAATACAGGTGATCGGACAGTCGGGTTTTTAACTCGGCCGAAAGTTCACCGATATTTCTT</ns2:sequence><ns2:name>KT728395.1_Trypanosoma_thomasbancrofti_strain_RHE/B30214/AUS/2014/TB2_18S_ribosomal_RNA_gene,_partial_sequence</ns2:name></ns2:Sequence><ns2:Sequence dsseqid="sq146" id="sq146"><ns2:sequence>TTAGCCATGCATGCCTCAGAATCACTGCATTGCAGGAATCTGCGCATGGCTCATTACATCAGACGTAATCTGCCGCAAAAATATTGCGGTTTCCGCAACATTGGATAACTTGGCGAAACGCCAAGCTAATACATGAACCAAAGGGACGCTCTCTGTTCCGGCGGTGGGGCAACTCACCGCCATGGGACGTCCAGCGAATGAATGAAAGTAAAATCAATGCCTTAACCGGCAGTAACACCCAGAAGTGTTGACTCAATTCATTCCGTGCGAAAGCCGGGTTTTACCCGGCGTCTTTTGACGAACAACTGCCCTATCAGCCAGTGATGGCCGTGTAGTGGACTGCCATGGCGTTGACGGGAGCGGGGGATTAGGGTTCGATTCCGGAGAGGGAGCCTGAGAAATAGCTACCACTTCTACGGAGGGCAGCAGGCGCGCAAATTGCCCAATGTCAAAAAAAAACGATGAGGCAGCGAAAAGAAATAGAGCCGACGGTGCCTAGTGCATTGTCGTATTCAATGGGGGATATTTAAACCCATCCAAAATCGAGTAACAATTGGAGGACAAGTCTGGTGCCAGCACCCGCGGTAATTCCAGCTCCAAAAGCGTATATTAATGCTGTTGCTGTTAAAGGGTTCGTAGTTGAATTGAGGGCCTTTGAGGTGCAATGGTTTGTCCCGTCCACTTCGGATTGGTGACCCATGCCCTTGAGGTCCGTGAACACTCAGAAACAAGAAACACGGGAGTGGTACCTTTCCTGATTTACGCATGTCATGCATGCCAGGGGGCGCCCGTGATTTTTACTGTGACTAAAAAAGTGTGACCAAAGCAGTCATTCGACTTGAATTAGAAAGCATGGGATAACAAAGGAGCAGCCTATGGGCCACCGTTTCGGCTTTTGTTGGTTTTAAAAGTCCATTGGAGATTATGGGGCTGTGCGACAAGCGGCTGGGTGTATTCCCCTTTACTGGGGGCACCCGTCGCCTTTGTGAGAAATCCGTGGCGTTAATTGTATAGGCTTCGGTTTATCAATTTCGTCGCCTTCTCGCAACTCGCGGCATCCAGGAATGAAGGAGGGTAGTTCGGGGGAGAACGTACTGGTGCGTCAGAGGTGAAATTCTTAGACCGCACCAAGACGAACTACAGCGAAGGCATTCTTCAAGGATACCTTCCTCAATCAAGAACCAAAGTGTGGGGATCGAAGATGATTAGAGACCATTGTAGTCCACACTGCAAACGATGACACCCATGAATTGGGGAGTTTTTGGTCGTAGGCGAGGACGGGTTCATCTCGCTCCTTGTCTCGCCAATGTATATCAATTTACGTGCATATTCTTTTCGGTCCTCGCAAGGGGACCTTTAACGGGAATATCCTCAGCACGTTATCTGACTTCTTCACGCGAAAGCTTTGAGGTTACAGTCTCAGGGGGGAGTACGTTCGCAAGAGTGAAACTTAAAGAAATTGACGGAATGGCACCACAAGACGTGGAGCGTGCGGTTTAATTTGACTCAACACGGGGAACTTTACCAGATCCGGACAGGGTGAGGATTGACAGATTGAGTGTTCTTTCTCGATCCCCTGAATGGTGGTGCATGGCCGCTTTTGGTCGGTGGAGTGATTTGTTTGGTTGATTCCGTCAACGGACGAGATCCAAGCTGCCCAGTAGGATTCAGAATTGCCCATAGGATAGCAATCCCTTCCGCGGGTTTTACCCAAGGTGGGGCGGTATTCGTTTGTATCCTTCTCTGCGGGATTCCTTGTTTTGCACAAGGTGAGATTTTGGGCAACAGCAGGTCTGTGATGCTCCTCAATGTTCTGGGCGACACGCGCACTACAATGTCAGTGAGAACAAGAAAAACGACTTTTGTCGGACCTACTTGATCAAAAGAGTGGGAAAACCCCGGAATCACATAGACCCACTTGGGACCGAGTATTGCAATTATTGGTCGCGCAACGAGGAATGTCTCGTAGGCGCAGCTCATCAAACTGTGCCGATTACGTCCCTGCCATTTGTACACACCGCCCGTCGTTGTTTCCGATGATGGTGCAATACAGGTGATCGGACAGTCGGGTTTTTAACTCGGCCGAAAGTTCACCGATATTTCTT</ns2:sequence><ns2:name>KT728374.1_Trypanosoma_thomasbancrofti_strain_RHE/B40305/AUS/2015/TB1_18S_ribosomal_RNA_gene,_partial_sequence</ns2:name></ns2:Sequence><ns2:Sequence dsseqid="sq148" id="sq148"><ns2:sequence>TTAGCCATGCATGCCTCAGAATCACTGCATTGCAGGAATCTGCGCATGGCTCATTACATCAGACGTAATCTGCCGCAAAAATATTGCGGTTTCCGCAACATTGGATAACTTGGCGAAACGCCAAGCTAATACATGAACCAAAGGGACGCTCTCTGTTCCGGCGGTGGGGCAACTCACCGCCATGGGACGTCCAGCGAATGAATGAAAGTAAAATCAATGCCTTAACCGGCAGTAACACCCAGAAGTGTTGACTCAATTCATTCCGTGCGAAAGCCGGGTTTTACCCGGCGTCTTTTGACGAACAACTGCCCTATCAGCCAGTGATGGCCGTGTAGTGGACTGCCATGGCGTTGACGGGAGCGGGGGATTAGGGTTCGATTCCGGAGAGGGAGCCTGAGAAATAGCTACCACTTCTACGGAGGGCAGCAGGCGCGCAAATTGCCCAATGTCAAAAAAAAACGATGAGGCAGCGAAAAGAAATAGAGCCGACGGTGCCTAGTGCATTGTCGTATTCAATGGGGGATATTTAAACCCATCCAAAATCGAGTAACAATTGGAGGACAAGTCTGGTGCCAGCACCCGCGGTAATTCCAGCTCCAAAAGCGTATATTAATGCTGTTGCTGTTAAAGGGTTCGTAGTTGAATTGAGGGCCTTTGAGGTGCAATGGTTTGTCCCGTCCACTTCGGATTGGTGACCCATGCCCTTGAGGTCCGTGAACACTCAGAAACAAGAAACACGGGAGTGGTACCTTTCCTGATTTACGCATGTCATGCATGCCAGGGGGCGCCCGTGATTTTTACTGTGACTAAAAAAGTGTGACCAAAGCAGTCATTCGACTTGAATTAGAAAGCATGGGATAACAAAGGAGCAGCCTATGGGCCACCGTTTCGGCTTTTGTTGGTTTTAAAAGTCCATTGGAGATTATGGGGCTGTGCGACAAGCGGCTGGGTGTATTCCCCTTTACTGGGGGCACCCGTCGCCTTTGTGAGAAATCCGTGGCGTTAATTGTATAGGCTTCGGTTTATCAATTTCGTCGCCTTCTCGCAACTCGCGGCATCCAGGAATGAAGGAGGGTAGTTCGGGGGAGAACGTACTGGTGCGTCAGAGGTGAAATTCTTAGACCGCACCAAGACGAACTACAGCGAAGGCATTCTTCAAGGATACCTTCCTCAATCAAGAACCAAAGTGTGGGGATCGAAGATGATTAGAGACCATTGTAGTCCACACTGCAAACGATGACACCCATGAATTGGGGAGTTTTTGGTCGTAGGCGAGGACGGGTTCATCTCGCTCCTTGTCTCGCCAATGTATATCAATTTACGTGCATATTCTTTTCGGTCCTCGCAAGGGGACCTTTAACGGGAATATCCTCAGCACGTTATCTGACTTCTTCACGCGAAAGCTTTGAGGTTACAGTCTCAGGGGGGAGTACGTTCGCAAGAGTGAAACTTAAAGAAATTGACGGAATGGCACCACAAGACGTGGAGCGTGCGGTTTAATTTGACTCAACACGGGGAACTTTACCAGATCCGGACAGGGTGAGGATTGACAGATTGAGTGTTCTTTCTCGATCCCCTGAATGGTGGTGCATGGCCGCTTTTGGTCGGTGGAGTGATTTGTTTGGTTGATTCCGTCAACGGACGAGATCCAAGCTGCCCAGTAGGATTCAGAATTGCCCATAGGATAGCAATCCCTTCCGCGGGTTTTACCCAAGGTGGGGCGGTATTCGTTTGTATCCTTCTCTGCGGGATTCCTTGTTTTGCACAAGGTGAGATTTTGGGCAACAGCAGGTCTGTGATGCTCCTCAATGTTCTGGGCGACACGCGCACTACAATGTCAGTGAGAACAAGAAAAACGACTTTTGTCGGACCTACTTGATCAAAAGAGTGGGAAAACCCCGGAATCACATAGACCCACTTGGGACCGAGTATTGCAATTATTGGTCGCGCAACGAGGAATGTCTCGTAGGCGCAGCTCATCAAACTGTGCCGATTACGTCCCTGCCATTTGTACACACCGCCCGTCGTTGTTTCCGATGATGGTGCAATACAGGTGATCGGACAGTCGGGTTTTTAACTCGGCCGAAAGTTCACCGATATTTCTT</ns2:sequence><ns2:name>KT728373.1_Trypanosoma_thomasbancrofti_strain_RHE/B20358/AUS/2013/TB1_18S_ribosomal_RNA_gene,_partial_sequence</ns2:name></ns2:Sequence><ns2:Sequence dsseqid="sq150" id="sq150"><ns2:sequence>TTAGCCATGCATGCCTCAGAATCACTGCATTGCAGGAATCTGCGCATGGCTCATTACATCAGACGTAATCTGCCGCAAAAATATTGCGGTTTCCGCAACATTGGATAACTTGGCGAAACGCCAAGCTAATACATGAACCAAAGGGACGCTCTCTGTTCCGGCGGTGGGGCAACTCACCGCCATGGGACGTCCAGCGAATGAATGAAAGTAAAATCAATGCCTTAACCGGCAGTAACACCCAGAAGTGTTGACTCAATTCATTCCGTGCGAAAGCCGGGTTTTACCCGGCGTCTTTTGACGAACAACTGCCCTATCAGCCAGTGATGGCCGTGTAGTGGACTGCCATGGCGTTGACGGGAGCGGGGGATTAGGGTTCGATTCCGGAGAGGGAGCCTGAGAAATAGCTACCACTTCTACGGAGGGCAGCAGGCGCGCAAATTGCCCAATGTCAAAAAAAAACGATGAGGCAGCGAAAAGAAATAGAGCCGACGGTGCCTAGTGCATTGTCGTATTCAATGGGGGATATTTAAACCCATCCAAAATCGAGTAACAATTGGAGGACAAGTCTGGTGCCAGCACCCGCGGTAATTCCAGCTCCAAAAGCGTATATTAATGCTGTTGCTGTTAAAGGGTTCGTAGTTGAATTGAGGGCCTTTGAGGTGCAATGGTTTGTCCCGTCCACTTCGGATTGGTGACCCATGCCCTTGAGGTCCGTGAACACTCAGAAACAAGAAACACGGGAGTGGTACCTTTCCTGATTTACGCATGTCATGCATGCCAGGGGGCGCCCGTGATTTTTACTGTGACTAAAAAAGTGTGACCAAAGCAGTCATTCGACTTGAATTAGAAAGCATGGGATAACAAAGGAGCAGCCTATGGGCCACCGTTTCGGCTTTTGTTGGTTTTAAAAGTCCATTGGAGATTATGGGGCTGTGCGACAAGCGGCTGGGTGTATTCCCCTTTACTGGGGGCACCCGTCGCCTTTGTGAGAAATCCGTGGCGTTAATTGTATAGGCTTCGGTTTATCAATTTCGTCGCCTTCTCGCAACTCGCGGCATCCAGGAATGAAGGAGGGTAGTTCGGGGGAGAACGTACTGGTGCGTCAGAGGTGAAATTCTTAGACCGCACCAAGACGAACTACAGCGAAGGCATTCTTCAAGGATACCTTCCTCAATCAAGAACCAAAGTGTGGGGATCGAAGATGATTAGAGACCATTGTAGTCCACACTGCAAACGATGACACCCATGAATTGGGGAGTTTTTGGTCGTAGGCGAGGACGGGTTCATCTCGCTCCTTGTCTCGCCAATGTATATCAATTTACGTGCATATTCTTTTCGGTCCTCGCAAGGGGACCTTTAACGGGAATATCCTCAGCACGTTATCTGACTTCTTCACGCGAAAGCTTTGAGGTTACAGTCTCAGGGGGGAGTACGTTCGCAAGAGTGAAACTTAAAGAAATTGACGGAATGGCACCACAAGACGTGGAGCGTGCGGTTTAATTTGACTCAACACGGGGAACTTTACCAGATCCGGACAGGGTGAGGATTGACAGATTGAGTGTTCTTTCTCGATCCCCTGAATGGTGGTGCATGGCCGCTTTTGGTCGGTGGAGTGATTTGTTTGGTTGATTCCGTCAACGGACGAGATCCAAGCTGCCCAGTAGGATTCAGAATTGCCCATAGGATAGCAATCCCTTCCGCGGGTTTTACCCAAGGTGGGGCGGTATTCGTTTGTATCCTTCTCTGCGGGATTCCTTGTTTTGCACAAGGTGAGATTTTGGGCAACAGCAGGTCTGTGATGCTCCTCAATGTTCTGGGCGACACGCGCACTACAATGTCAGTGAGAACAAGAAAAACGACTTTTGTCGGACCTACTTGATCAAAAGAGTGGGAAAACCCCGGAATCACATAGACCCACTTGGGACCGAGTATTGCAATTATTGGTCGCGCAACGAGGAATGTCTCGTAGGCGCAGCTCATCAAACTGTGCCGATTACGTCCCTGCCATTTGTACACACCGCCCGTCGTTGTTTCCGATGATGGTGCAATACAGGTGATCGGACAGTCGGGTTTTTAACTCGGCCGAAAGTTCACCGATATTTCTT</ns2:sequence><ns2:name>KT728376.1_Trypanosoma_thomasbancrofti_strain_RHE/B20332/AUS/2015/TB1_18S_ribosomal_RNA_gene,_partial_sequence</ns2:name></ns2:Sequence><ns2:Sequence dsseqid="sq152" id="sq152"><ns2:sequence>TTAGCCATGCATGCCTCAGAATCACTGCATTGCAGGAATCTGCGCATGGCTCATTACATCAGACGTAATCTGCCGCAAAAATATTGCGGTTTCCGCAACATTGGATAACTTGGCGAAACGCCAAGCTAATACATGAACCAAAGGGACGCTCTCTGTTCCGGCGGTGGGGCAACTCACCGCCATGGGACGTCCAGCGAATGAATGAAAGTAAAATCAATGCCTTAACCGGCAGTAACACCCAGAAGTGTTGACTCAATTCATTCCGTGCGAAAGCCGGGTTTTACCCGGCGTCTTTTGACGAACAACTGCCCTATCAGCCAGTGATGGCCGTGTAGTGGACTGCCATGGCGTTGACGGGAGCGGGGGATTAGGGTTCGATTCCGGAGAGGGAGCCTGAGAAATAGCTACCACTTCTACGGAGGGCAGCAGGCGCGCAAATTGCCCAATGTCAAAAAAAAACGATGAGGCAGCGAAAAGAAATAGAGCCGACGGTGCCTAGTGCATTGTCGTATTCAATGGGGGATATTTAAACCCATCCAAAATCGAGTAACAATTGGAGGACAAGTCTGGTGCCAGCACCCGCGGTAATTCCAGCTCCAAAAGCGTATATTAATGCTGTTGCTGTTAAAGGGTTCGTAGTTGAATTGAGGGCCTTTGAGGTGCAATGGTTTGTCCCGTCCACTTCGGATTGGTGACCCATGCCCTTGAGGTCCGTGAACACTCAGAAACAAGAAACACGGGAGTGGTACCTTTCCTGATTTACGCATGTCATGCATGCCAGGGGGCGCCCGTGATTTTTACTGTGACTAAAAAAGTGTGACCAAAGCAGTCATTCGACTTGAATTAGAAAGCATGGGATAACAAAGGAGCAGCCTATGGGCCACCGTTTCGGCTTTTGTTGGTTTTAAAAGTCCATTGGAGATTATGGGGCTGTGCGACAAGCGGCTGGGTGTATTCCCCTTTACTGGGGGCACCCGTCGCCTTTGTGAGAAATCCGTGGCGTTAATTGTATAGGCTTCGGTTTATCAATTTCGTCGCCTTCTCGCAACTCGCGGCATCCAGGAATGAAGGAGGGTAGTTCGGGGGAGAACGTACTGGTGCGTCAGAGGTGAAATTCTTAGACCGCACCAAGACGAACTACAGCGAAGGCATTCTTCAAGGATACCTTCCTCAATCAAGAACCAAAGTGTGGGGATCGAAGATGATTAGAGACCATTGTAGTCCACACTGCAAACGATGACACCCATGAATTGGGGAGTTTTTGGTCGTAGGCGAGGACGGGTTCATCTCGCTCCTTGTCTCGCCAATGTATATCAATTTACGTGCATATTCTTTTCGGTCCTCGCAAGGGGACCTTTAACGGGAATATCCTCAGCACGTTATCTGACTTCTTCACGCGAAAGCTTTGAGGTTACAGTCTCAGGGGGGAGTACGTTCGCAAGAGTGAAACTTAAAGAAATTGACGGAATGGCACCACAAGACGTGGAGCGTGCGGTTTAATTTGACTCAACACGGGGAACTTTACCAGATCCGGACAGGGTGAGGATTGACAGATTGAGTGTTCTTTCTCGATCCCCTGAATGGTGGTGCATGGCCGCTTTTGGTCGGTGGAGTGATTTGTTTGGTTGATTCCGTCAACGGACGAGATCCAAGCTGCCCAGTAGGATTCAGAATTGCCCATAGGATAGCAATCCCTTCCGCGGGTTTTACCCAAGGTGGGGCGGTATTCGTTTGTATCCTTCTCTGCGGGATTCCTTGTTTTGCACAAGGTGAGATTTTGGGCAACAGCAGGTCTGTGATGCTCCTCAATGTTCTGGGCGACACGCGCACTACAATGTCAGTGAGAACAAGAAAAACGACTTTTGTCGGACCTACTTGATCAAAAGAGTGGGAAAACCCCGGAATCACATAGACCCACTTGGGACCGAGTATTGCAATTATTGGTCGCGCAACGAGGAATGTCTCGTAGGCGCAGCTCATCAAACTGTGCCGATTACGTCCCTGCCATTTGTACACACCGCCCGTCGTTGTTTCCGATGATGGTGCAATACAGGTGATCGGACAGTCGGGTTTTTAACTCGGCCGAAAGTTCACCGATATTTCTT</ns2:sequence><ns2:name>KT728375.1_Trypanosoma_thomasbancrofti_strain_RHE/B30152/AUS/2015/TB1_18S_ribosomal_RNA_gene,_partial_sequence</ns2:name></ns2:Sequence><ns2:Sequence dsseqid="sq154" id="sq154"><ns2:sequence>TTAGCCATGCATGCCTCAGAATCACTGCATTGCAGGAATCTGCGCATGGCTCATTACATCAGACGTAATCTGCCGCAAAAATATTGCGGTTTCCGCAACATTGGATAACTTGGCGAAACGCCAAGCTAATACATGAACCAAAGGGACGCTCTCTGTTCCGGCGGTGGGGCAACTCACCGCCATGGGACGTCCAGCGAATGAATGAAAGTAAAATCAATGCCTTAACCGGCAGTAACACCCAGAAGTGTTGACTCAATTCATTCCGTGCGAAAGCCGGGTTTTACCCGGCGTCTTTTGACGAACAACTGCCCTATCAGCCAGTGATGGCCGTGTAGTGGACTGCCATGGCGTTGACGGGAGCGGGGGATTAGGGTTCGATTCCGGAGAGGGAGCCTGAGAAATAGCTACCACTTCTACGGAGGGCAGCAGGCGCGCAAATTGCCCAATGTCAAAAAAAAACGATGAGGCAGCGAAAAGAAATAGAGCCGACGGTGCCTAGTGCATTGTCGTATTCAATGGGGGATATTTAAACCCATCCAAAATCGAGTAACAATTGGAGGACAAGTCTGGTGCCAGCACCCGCGGTAATTCCAGCTCCAAAAGCGTATATTAATGCTGTTGCTGTTAAAGGGTTCGTAGTTGAATTGAGGGCCTTTGAGGTGCAATGGTTTGTCCCGTCCACTTCGGATTGGTGACCCATGCCCTTGAGGTCCGTGAACACTCAGAAACAAGAAACACGGGAGTGGTACCTTTCCTGATTTACGCATGTCATGCATGCCAGGGGGCGCCCGTGATTTTTACTGTGACTAAAAAAGTGTGACCAAAGCAGTCATTCGACTTGAATTAGAAAGCATGGGATAACAAAGGAGCAGCCTATGGGCCACCGTTTCGGCTTTTGTTGGTTTTAAAAGTCCATTGGAGATTATGGGGCTGTGCGACAAGCGGCTGGGTGTATTCCCCTTTACTGGGGGCACCCGTCGCCTTTGTGAGAAATCCGTGGCGTTAATTGTATAGGCTTCGGTTTATCAATTTCGTCGCCTTCTCGCAACTCGCGGCATCCAGGAATGAAGGAGGGTAGTTCGGGGGAGAACGTACTGGTGCGTCAGAGGTGAAATTCTTAGACCGCACCAAGACGAACTACAGCGAAGGCATTCTTCAAGGATACCTTCCTCAATCAAGAACCAAAGTGTGGGGATCGAAGATGATTAGAGACCATTGTAGTCCACACTGCAAACGATGACACCCATGAATTGGGGAGTTTTTGGTCGTAGGCGAGGACGGGTTCATCTCGCTCCTTGTCTCGCCAATGTATATCAATTTACGTGCATATTCTTTTCGGTCCTCGCAAGGGGACCTTTAACGGGAATATCCTCAGCACGTTATCTGACTTCTTCACGCGAAAGCTTTGAGGTTACAGTCTCAGGGGGGAGTACGTTCGCAAGAGTGAAACTTAAAGAAATTGACGGAATGGCACCACAAGACGTGGAGCGTGCGGTTTAATTTGACTCAACACGGGGAACTTTACCAGATCCGGACAGGGTGAGGATTGACAGATTGAGTGTTCTTTCTCGATCCCCTGAATGGTGGTGCATGGCCGCTTTTGGTCGGTGGAGTGATTTGTTTGGTTGATTCCGTCAACGGACGAGATCCAAGCTGCCCAGTAGGATTCAGAATTGCCCATAGGATAGCAATCCCTTCCGCGGGTTTTACCCAAGGTGGGGCGGTATTCGTTTGTATCCTTCTCTGCGGGATTCCTTGTTTTGCACAAGGTGAGATTTTGGGCAACAGCAGGTCTGTGATGCTCCTCAATGTTCTGGGCGACACGCGCACTACAATGTCAGTGAGAACAAGAAAAACGACTTTTGTCGGACCTACTTGATCAAAAGAGTGGGAAAACCCCGGAATCACATAGACCCACTTGGGACCGAGTATTGCAATTATTGGTCGCGCAACGAGGAATGTCTCGTAGGCGCAGCTCATCAAACTGTGCCGATTACGTCCCTGCCATTTGTACACACCGCCCGTCGTTGTTTCCGATGATGGTGCAATACAGGTGATCGGACAGTCGGGTTTTTAACTCGGCCGAAAGTTCACCGATATTTCTT</ns2:sequence><ns2:name>KT728393.1_Trypanosoma_thomasbancrofti_strain_RHE/B40304/AUS/2015/TB1_18S_ribosomal_RNA_gene,_partial_sequence</ns2:name></ns2:Sequence><ns2:Sequence dsseqid="sq156" id="sq156"><ns2:sequence>TTAGCCATGCATGCCTCAGAATCACTGCATTGCAGGAATCTGCGCATGGCTCATTACATCAGACGTAATCTGCCGCAAAAATATTGCGGTTTCCGCAACATTGGATAACTTGGCGAAACGCCAAGCTAATACATGAACCAAAGGGACGCTCTCTGTTCCGGCGGTGGGGCAACTCACCGCCATGGGACGTCCAGCGAATGAATGAAAGTAAAATCAATGCCTTAACCGGCAGTAACACCCAGAAGTGTTGACTCAATTCATTCCGTGCGAAAGCCGGGTTTTACCCGGCGTCTTTTGACGAACAACTGCCCTATCAGCCAGTGATGGCCGTGTAGTGGACTGCCATGGCGTTGACGGGAGCGGGGGATTAGGGTTCGATTCCGGAGAGGGAGCCTGAGAAATAGCTACCACTTCTACGGAGGGCAGCAGGCGCGCAAATTGCCCAATGTCAAAAAAAAACGATGAGGCAGCGAAAAGAAATAGAGCCGACGGTGCCTAGTGCATTGTCGTATTCAATGGGGGATATTTAAACCCATCCAAAATCGAGTAACAATTGGAGGACAAGTCTGGTGCCAGCACCCGCGGTAATTCCAGCTCCAAAAGCGTATATTAATGCTGTTGCTGTTAAAGGGTTCGTAGTTGAATTGAGGGCCTTTGAGGTGCAATGGTTTGTCCCGTCCACTTCGGATTGGTGACCCATGCCCTTGAGGTCCGTGAACACTCAGAAACAAGAAACACGGGAGTGGTACCTTTCCTGATTTACGCATGTCATGCATGCCAGGGGGCGCCCGTGATTTTTACTGTGACTAAAAAAGTGTGACCAAAGCAGTCATTCGACTTGAATTAGAAAGCATGGGATAACAAAGGAGCAGCCTATGGGCCACCGTTTCGGCTTTTGTTGGTTTTAAAAGTCCATTGGAGATTATGGGGCTGTGCGACAAGCGGCTGGGTGTATTCCCCTTTACTGGGGGCACCCGTCGCCTTTGTGAGAAATCCGTGGCGTTAATTGTATAGGCTTCGGTTTATCAATTTCGTCGCCTTCTCGCAACTCGCGGCATCCAGGAATGAAGGAGGGTAGTTCGGGGGAGAACGTACTGGTGCGTCAGAGGTGAAATTCTTAGACCGCACCAAGACGAACTACAGCGAAGGCATTCTTCAAGGATACCTTCCTCAATCAAGAACCAAAGTGTGGGGATCGAAGATGATTAGAGACCATTGTAGTCCACACTGCAAACGATGACACCCATGAATTGGGGAGTTTTTGGTCGTAGGCGAGGACGGGTTCATCTCGCTCCTTGTCTCGCCAATGTATATCAATTTACGTGCATATTCTTTTCGGTCCTCGCAAGGGGACCTTTAACGGGAATATCCTCAGCACGTTATCTGACTTCTTCACGCGAAAGCTTTGAGGTTACAGTCTCAGGGGGGAGTACGTTCGCAAGAGTGAAACTTAAAGAAATTGACGGAATGGCACCACAAGACGTGGAGCGTGCGGTTTAATTTGACTCAACACGGGGAACTTTACCAGATCCGGACAGGGTGAGGATTGACAGATTGAGTGTTCTTTCTCGATCCCCTGAATGGTGGTGCATGGCCGCTTTTGGTCGGTGGAGTGATTTGTTTGGTTGATTCCGTCAACGGACGAGATCCAAGCTGCCCAGTAGGATTCAGAATTGCCCATAGGATAGCAATCCCTTCCGCGGGTTTTACCCAAGGTGGGGCGGTATTCGTTTGTATCCTTCTCTGCGGGATTCCTTGTTTTGCACAAGGTGAGATTTTGGGCAACAGCAGGTCTGTGATGCTCCTCAATGTTCTGGGCGACACGCGCACTACAATGTCAGTGAGAACAAGAAAAACGACTTTTGTCGGACCTACTTGATCAAAAGAGTGGGAAAACCCCGGAATCACATAGACCCACTTGGGACCGAGTATTGCAATTATTGGTCGCGCAACGAGGAATGTCTCGTAGGCGCAGCTCATCAAACTGTGCCGATTACGTCCCTGCCATTTGTACACACCGCCCGTCGTTGTTTCCGATGATGGTGCAATACAGGTGATCGGACAGTCGGGTTTTTAACTCGGCCGAAAGTTCACCGATATTTCTT</ns2:sequence><ns2:name>KT728394.1_Trypanosoma_thomasbancrofti_strain_RHE/B40442/AUS/2015/TB1_18S_ribosomal_RNA_gene,_partial_sequence</ns2:name></ns2:Sequence><ns2:Sequence dsseqid="sq158" id="sq158"><ns2:sequence>TTAGCCATGCATGCCTCAGAATCACTGCATTGCAGGAATCTGCGCATGGCTCATTACATCAGACGTAATCTGCCGCAAAAATATTGCGGTTTCCGCAACATTGGATAACTTGGCGAAACGCCAAGCTAATACATGAACCAAAGGGACGCTCTCTGTTCCGGCGGTGGGGCAACTCACCGCCATGGGACGTCCAGCGAATGAATGAAAGTAAAATCAATGCCTTAACCGGCAGTAACACCCAGAAGTGTTGACTCAATTCATTCCGTGCGAAAGCCGGGTTTTACCCGGCGTCTTTTGACGAACAACTGCCCTATCAGCCAGTGATGGCCGTGTAGTGGACTGCCATGGCGTTGACGGGAGCGGGGGATTAGGGTTCGATTCCGGAGAGGGAGCCTGAGAAATAGCTACCACTTCTACGGAGGGCAGCAGGCGCGCAAATTGCCCAATGTCAAAAAAAAACGATGAGGCAGCGAAAAGAAATAGAGCCGACGGTGCCTAGTGCATTGTCGTATTCAATGGGGGATATTTAAACCCATCCAAAATCGAGTAACAATTGGAGGACAAGTCTGGTGCCAGCACCCGCGGTAATTCCAGCTCCAAAAGCGTATATTAATGCTGTTGCTGTTAAAGGGTTCGTAGTTGAATTGAGGGCCTTTGAGGTGCAATGGTTTGTCCCGTCCACTTCGGATTGGTGACCCATGCCCTTGAGGTCCGTGAACACTCAGAAACAAGAAACACGGGAGTGGTACCTTTCCTGATTTACGCATGTCATGCATGCCAGGGGGCGCCCGTGATTTTTACTGTGACTAAAAAAGTGTGACCAAAGCAGTCATTCGACTTGAATTAGAAAGCATGGGATAACAAAGGAGCAGCCTATGGGCCACCGTTTCGGCTTTTGTTGGTTTTAAAAGTCCATTGGAGATTATGGGGCTGTGCGACAAGCGGCTGGGTGTATTCCCCTTTACTGGGGGCACCCGTCGCCTTTGTGAGAAATCCGTGGCGTTAATTGTATAGGCTTCGGTTTATCAATTTCGTCGCCTTCTCGCAACTCGCGGCATCCAGGAATGAAGGAGGGTAGTTCGGGGGAGAACGTACTGGTGCGTCAGAGGTGAAATTCTTAGACCGCACCAAGACGAACTACAGCGAAGGCATTCTTCAAGGATACCTTCCTCAATCAAGAACCAAAGTGTGGGGATCGAAGATGATTAGAGACCATTGTAGTCCACACTGCAAACGATGACACCCATGAATTGGGGAGTTTTTGGTCGTAGGCGAGGACGGGTTCATCTCGCTCCTTGTCTCGCCAATGTATATCAATTTACGTGCATATTCTTTTCGGTCCTCGCAAGGGGACCTTTAACGGGAATATCCTCAGCACGTTATCTGACTTCTTCACGCGAAAGCTTTGAGGTTACAGTCTCAGGGGGGAGTACGTTCGCAAGAGTGAAACTTAAAGAAATTGACGGAATGGCACCACAAGACGTGGAGCGTGCGGTTTAATTTGACTCAACACGGGGAACTTTACCAGATCCGGACAGGGTGAGGATTGACAGATTGAGTGTTCTTTCTCGATCCCCTGAATGGTGGTGCATGGCCGCTTTTGGTCGGTGGAGTGATTTGTTTGGTTGATTCCGTCAACGGACGAGATCCAAGCTGCCCAGTAGGATTCAGAATTGCCCATAGGATAGCAATCCCTTCCGCGGGTTTTACCCAAGGTGGGGCGGTATTCGTTTGTATCCTTCTCTGCGGGATTCCTTGTTTTGCACAAGGTGAGATTTTGGGCAACAGCAGGTCTGTGATGCTCCTCAATGTTCTGGGCGACACGCGCACTACAATGTCAGTGAGAACAAGAAAAACGACTTTTGTCGGACCTACTTGATCAAAAGAGTGGGAAAACCCCGGAATCACATAGACCCACTTGGGACCGAGTATTGCAATTATTGGTCGCGCAACGAGGAATGTCTCGTAGGCGCAGCTCATCAAACTGTGCCGATTACGTCCCTGCCATTTGTACACACCGCCCGTCGTTGTTTCCGATGATGGTGCAATACAGGTGATCGGACAGTCGGGTTTTTAACTCGGCCGAAAGTTCACCGATATTTCTT</ns2:sequence><ns2:name>KT728391.1_Trypanosoma_thomasbancrofti_strain_RHE/B20390/AUS/2015/TB1_18S_ribosomal_RNA_gene,_partial_sequence</ns2:name></ns2:Sequence><ns2:Sequence dsseqid="sq160" id="sq160"><ns2:sequence>TTAGCCATGCATGCCTCAGAATCACTGCATTGCAGGAATCTGCGCATGGCTCATTACATCAGACGTAATCTGCCGCAAAAATATTGCGGTTTCCGCAACATTGGATAACTTGGCGAAACGCCAAGCTAATACATGAACCAAAGGGACGCTCTCTGTTCCGGCGGTGGGGCAACTCACCGCCATGGGACGTCCAGCGAATGAATGAAAGTAAAATCAATGCCTTAACCGGCAGTAACACCCAGAAGTGTTGACTCAATTCATTCCGTGCGAAAGCCGGGTTTTACCCGGCGTCTTTTGACGAACAACTGCCCTATCAGCCAGTGATGGCCGTGTAGTGGACTGCCATGGCGTTGACGGGAGCGGGGGATTAGGGTTCGATTCCGGAGAGGGAGCCTGAGAAATAGCTACCACTTCTACGGAGGGCAGCAGGCGCGCAAATTGCCCAATGTCAAAAAAAAACGATGAGGCAGCGAAAAGAAATAGAGCCGACGGTGCCTAGTGCATTGTCGTATTCAATGGGGGATATTTAAACCCATCCAAAATCGAGTAACAATTGGAGGACAAGTCTGGTGCCAGCACCCGCGGTAATTCCAGCTCCAAAAGCGTATATTAATGCTGTTGCTGTTAAAGGGTTCGTAGTTGAATTGAGGGCCTTTGAGGTGCAATGGTTTGTCCCGTCCACTTCGGATTGGTGACCCATGCCCTTGAGGTCCGTGAACACTCAGAAACAAGAAACACGGGAGTGGTACCTTTCCTGATTTACGCATGTCATGCATGCCAGGGGGCGCCCGTGATTTTTACTGTGACTAAAAAAGTGTGACCAAAGCAGTCATTCGACTTGAATTAGAAAGCATGGGATAACAAAGGAGCAGCCTATGGGCCACCGTTTCGGCTTTTGTTGGTTTTAAAAGTCCATTGGAGATTATGGGGCTGTGCGACAAGCGGCTGGGTGTATTCCCCTTTACTGGGGGCACCCGTCGCCTTTGTGAGAAATCCGTGGCGTTAATTGTATAGGCTTCGGTTTATCAATTTCGTCGCCTTCTCGCAACTCGCGGCATCCAGGAATGAAGGAGGGTAGTTCGGGGGAGAACGTACTGGTGCGTCAGAGGTGAAATTCTTAGACCGCACCAAGACGAACTACAGCGAAGGCATTCTTCAAGGATACCTTCCTCAATCAAGAACCAAAGTGTGGGGATCGAAGATGATTAGAGACCATTGTAGTCCACACTGCAAACGATGACACCCATGAATTGGGGAGTTTTTGGTCGTAGGCGAGGACGGGTTCATCTCGCTCCTTGTCTCGCCAATGTATATCAATTTACGTGCATATTCTTTTCGGTCCTCGCAAGGGGACCTTTAACGGGAATATCCTCAGCACGTTATCTGACTTCTTCACGCGAAAGCTTTGAGGTTACAGTCTCAGGGGGGAGTACGTTCGCAAGAGTGAAACTTAAAGAAATTGACGGAATGGCACCACAAGACGTGGAGCGTGCGGTTTAATTTGACTCAACACGGGGAACTTTACCAGATCCGGACAGGGTGAGGATTGACAGATTGAGTGTTCTTTCTCGATCCCCTGAATGGTGGTGCATGGCCGCTTTTGGTCGGTGGAGTGATTTGTTTGGTTGATTCCGTCAACGGACGAGATCCAAGCTGCCCAGTAGGATTCAGAATTGCCCATAGGATAGCAATCCCTTCCGCGGGTTTTACCCAAGGTGGGGCGGTATTCGTTTGTATCCTTCTCTGCGGGATTCCTTGTTTTGCACAAGGTGAGATTTTGGGCAACAGCAGGTCTGTGATGCTCCTCAATGTTCTGGGCGACACGCGCACTACAATGTCAGTGAGAACAAGAAAAACGACTTTTGTCGGACCTACTTGATCAAAAGAGTGGGAAAACCCCGGAATCACATAGACCCACTTGGGACCGAGTATTGCAATTATTGGTCGCGCAACGAGGAATGTCTCGTAGGCGCAGCTCATCAAACTGTGCCGATTACGTCCCTGCCATTTGTACACACCGCCCGTCGTTGTTTCCGATGATGGTGCAATACAGGTGATCGGACAGTCGGGTTTTTAACTCGGCCGAAAGTTCACCGATATTTCTT</ns2:sequence><ns2:name>KT728383.1_Trypanosoma_thomasbancrofti_strain_RHE/B40384/AUS/2015/TB1_18S_ribosomal_RNA_gene,_partial_sequence</ns2:name></ns2:Sequence><ns2:Sequence dsseqid="sq162" id="sq162"><ns2:sequence>TTAGCCATGCATGCCTCAGAATCACTGCATTGCAGGAATCTGCGCATGGCTCATTACATCAGACGTAATCTGCCGCAAAAATATTGCGGTTTCCGCAACATTGGATAACTTGGCGAAACGCCAAGCTAATACATGAACCAAAGGGACGCTCTCTGTTCCGGCGGTGGGGCAACTCACCGCCATGGGACGTCCAGCGAATGAATGAAAGTAAAATCAATGCCTTAACCGGCAGTAACACCCAGAAGTGTTGACTCAATTCATTCCGTGCGAAAGCCGGGTTTTACCCGGCGTCTTTTGACGAACAACTGCCCTATCAGCCAGTGATGGCCGTGTAGTGGACTGCCATGGCGTTGACGGGAGCGGGGGATTAGGGTTCGATTCCGGAGAGGGAGCCTGAGAAATAGCTACCACTTCTACGGAGGGCAGCAGGCGCGCAAATTGCCCAATGTCAAAAAAAAACGATGAGGCAGCGAAAAGAAATAGAGCCGACGGTGCCTAGTGCATTGTCGTATTCAATGGGGGATATTTAAACCCATCCAAAATCGAGTAACAATTGGAGGACAAGTCTGGTGCCAGCACCCGCGGTAATTCCAGCTCCAAAAGCGTATATTAATGCTGTTGCTGTTAAAGGGTTCGTAGTTGAATTGAGGGCCTTTGAGGTGCAATGGTTTGTCCCGTCCACTTCGGATTGGTGACCCATGCCCTTGAGGTCCGTGAACACTCAGAAACAAGAAACACGGGAGTGGTACCTTTCCTGATTTACGCATGTCATGCATGCCAGGGGGCGCCCGTGATTTTTACTGTGACTAAAAAAGTGTGACCAAAGCAGTCATTCGACTTGAATTAGAAAGCATGGGATAACAAAGGAGCAGCCTATGGGCCACCGTTTCGGCTTTTGTTGGTTTTAAAAGTCCATTGGAGATTATGGGGCTGTGCGACAAGCGGCTGGGTGTATTCCCCTTTACTGGGGGCACCCGTCGCCTTTGTGAGAAATCCGTGGCGTTAATTGTATAGGCTTCGGTTTATCAATTTCGTCGCCTTCTCGCAACTCGCGGCATCCAGGAATGAAGGAGGGTAGTTCGGGGGAGAACGTACTGGTGCGTCAGAGGTGAAATTCTTAGACCGCACCAAGACGAACTACAGCGAAGGCATTCTTCAAGGATACCTTCCTCAATCAAGAACCAAAGTGTGGGGATCGAAGATGATTAGAGACCATTGTAGTCCACACTGCAAACGATGACACCCATGAATTGGGGAGTTTTTGGTCGTAGGCGAGGACGGGTTCATCTCGCTCCTTGTCTCGCCAATGTATATCAATTTACGTGCATATTCTTTTCGGTCCTCGCAAGGGGACCTTTAACGGGAATATCCTCAGCACGTTATCTGACTTCTTCACGCGAAAGCTTTGAGGTTACAGTCTCAGGGGGGAGTACGTTCGCAAGAGTGAAACTTAAAGAAATTGACGGAATGGCACCACAAGACGTGGAGCGTGCGGTTTAATTTGACTCAACACGGGGAACTTTACCAGATCCGGACAGGGTGAGGATTGACAGATTGAGTGTTCTTTCTCGATCCCCTGAATGGTGGTGCATGGCCGCTTTTGGTCGGTGGAGTGATTTGTTTGGTTGATTCCGTCAACGGACGAGATCCAAGCTGCCCAGTAGGATTCAGAATTGCCCATAGGATAGCAATCCCTTCCGCGGGTTTTACCCAAGGTGGGGCGGTATTCGTTTGTATCCTTCTCTGCGGGATTCCTTGTTTTGCACAAGGTGAGATTTTGGGCAACAGCAGGTCTGTGATGCTCCTCAATGTTCTGGGCGACACGCGCACTACAATGTCAGTGAGAACAAGAAAAACGACTTTTGTCGGACCTACTTGATCAAAAGAGTGGGAAAACCCCGGAATCACATAGACCCACTTGGGACCGAGTATTGCAATTATTGGTCGCGCAACGAGGAATGTCTCGTAGGCGCAGCTCATCAAACTGTGCCGATTACGTCCCTGCCATTTGTACACACCGCCCGTCGTTGTTTCCGATGATGGTGCAATACAGGTGATCGGACAGTCGGGTTTTTAACTCGGCCGAAAGTTCACCGATATTTCTT</ns2:sequence><ns2:name>KT728392.1_Trypanosoma_thomasbancrofti_strain_RHE/B40622/AUS/2015/TB1_18S_ribosomal_RNA_gene,_partial_sequence</ns2:name></ns2:Sequence><ns2:Sequence dsseqid="sq164" id="sq164"><ns2:sequence>TTAGCCATGCATGCCTCAGAATCACTGCATTGCAGGAATCTGCGCATGGCTCATTACATCAGACGTAATCTGCCGCAAAAATATTGCGGTTTCCGCAACATTGGATAACTTGGCGAAACGCCAAGCTAATACATGAACCAAAGGGACGCTCTCTGTTCCGGCGGTGGGGCAACTCACCGCCATGGGACGTCCAGCGAATGAATGAAAGTAAAATCAATGCCTTAACCGGCAGTAACACCCAGAAGTGTTGACTCAATTCATTCCGTGCGAAAGCCGGGTTTTACCCGGCGTCTTTTGACGAACAACTGCCCTATCAGCCAGTGATGGCCGTGTAGTGGACTGCCATGGCGTTGACGGGAGCGGGGGATTAGGGTTCGATTCCGGAGAGGGAGCCTGAGAAATAGCTACCACTTCTACGGAGGGCAGCAGGCGCGCAAATTGCCCAATGTCAAAAAAAAACGATGAGGCAGCGAAAAGAAATAGAGCCGACGGTGCCTAGTGCATTGTCGTATTCAATGGGGGATATTTAAACCCATCCAAAATCGAGTAACAATTGGAGGACAAGTCTGGTGCCAGCACCCGCGGTAATTCCAGCTCCAAAAGCGTATATTAATGCTGTTGCTGTTAAAGGGTTCGTAGTTGAATTGAGGGCCTTTGAGGTGCAATGGTTTGTCCCGTCCACTTCGGATTGGTGACCCATGCCCTTGAGGTCCGTGAACACTCAGAAACAAGAAACACGGGAGTGGTACCTTTCCTGATTTACGCATGTCATGCATGCCAGGGGGCGCCCGTGATTTTTACTGTGACTAAAAAAGTGTGACCAAAGCAGTCATTCGACTTGAATTAGAAAGCATGGGATAACAAAGGAGCAGCCTATGGGCCACCGTTTCGGCTTTTGTTGGTTTTAAAAGTCCATTGGAGATTATGGGGCTGTGCGACAAGCGGCTGGGTGTATTCCCCTTTACTGGGGGCACCCGTCGCCTTTGTGAGAAATCCGTGGCGTTAATTGTATAGGCTTCGGTTTATCAATTTCGTCGCCTTCTCGCAACTCGCGGCATCCAGGAATGAAGGAGGGTAGTTCGGGGGAGAACGTACTGGTGCGTCAGAGGTGAAATTCTTAGACCGCACCAAGACGAACTACAGCGAAGGCATTCTTCAAGGATACCTTCCTCAATCAAGAACCAAAGTGTGGGGATCGAAGATGATTAGAGACCATTGTAGTCCACACTGCAAACGATGACACCCATGAATTGGGGAGTTTTTGGTCGTAGGCGAGGACGGGTTCATCTCGCTCCTTGTCTCGCCAATGTATATCAATTTACGTGCATATTCTTTTCGGTCCTCGCAAGGGGACCTTTAACGGGAATATCCTCAGCACGTTATCTGACTTCTTCACGCGAAAGCTTTGAGGTTACAGTCTCAGGGGGGAGTACGTTCGCAAGAGTGAAACTTAAAGAAATTGACGGAATGGCACCACAAGACGTGGAGCGTGCGGTTTAATTTGACTCAACACGGGGAACTTTACCAGATCCGGACAGGGTGAGGATTGACAGATTGAGTGTTCTTTCTCGATCCCCTGAATGGTGGTGCATGGCCGCTTTTGGTCGGTGGAGTGATTTGTTTGGTTGATTCCGTCAACGGACGAGATCCAAGCTGCCCAGTAGGATTCAGAATTGCCCATAGGATAGCAATCCCTTCCGCGGGTTTTACCCAAGGTGGGGCGGTATTCGTTTGTATCCTTCTCTGCGGGATTCCTTGTTTTGCACAAGGTGAGATTTTGGGCAACAGCAGGTCTGTGATGCTCCTCAATGTTCTGGGCGACACGCGCACTACAATGTCAGTGAGAACAAGAAAAACGACTTTTGTCGGACCTACTTGATCAAAAGAGTGGGAAAACCCCGGAATCACATAGACCCACTTGGGACCGAGTATTGCAATTATTGGTCGCGCAACGAGGAATGTCTCGTAGGCGCAGCTCATCAAACTGTGCCGATTACGTCCCTGCCATTTGTACACACCGCCCGTCGTTGTTTCCGATGATGGTGCAATACAGGTGATCGGACAGTCGGGTTTTTAACTCGGCCGAAAGTTCACCGATATTTCTT</ns2:sequence><ns2:name>KT728386.1_Trypanosoma_thomasbancrofti_strain_RHE/B30404/AUS/2015/TB1_18S_ribosomal_RNA_gene,_partial_sequence</ns2:name></ns2:Sequence><ns2:Sequence dsseqid="sq166" id="sq166"><ns2:sequence>TTAGCCATGCATGCCTCAGAATCACTGCATTGCAGGAATCTGCGCATGGCTCATTACATCAGACGTAATCTGCCGCAAAAATATTGCGGTTTCCGCAACATTGGATAACTTGGCGAAACGCCAAGCTAATACATGAACCAAAGGGACGCTCTCTGTTCCGGCGGTGGGGCAACTCACCGCCATGGGACGTCCAGCGAATGAATGAAAGTAAAATCAATGCCTTAACCGGCAGTAACACCCAGAAGTGTTGACTCAATTCATTCCGTGCGAAAGCCGGGTTTTACCCGGCGTCTTTTGACGAACAACTGCCCTATCAGCCAGTGATGGCCGTGTAGTGGACTGCCATGGCGTTGACGGGAGCGGGGGATTAGGGTTCGATTCCGGAGAGGGAGCCTGAGAAATAGCTACCACTTCTACGGAGGGCAGCAGGCGCGCAAATTGCCCAATGTCAAAAAAAAACGATGAGGCAGCGAAAAGAAATAGAGCCGACGGTGCCTAGTGCATTGTCGTATTCAATGGGGGATATTTAAACCCATCCAAAATCGAGTAACAATTGGAGGACAAGTCTGGTGCCAGCACCCGCGGTAATTCCAGCTCCAAAAGCGTATATTAATGCTGTTGCTGTTAAAGGGTTCGTAGTTGAATTGAGGGCCTTTGAGGTGCAATGGTTTGTCCCGTCCACTTCGGATTGGTGACCCATGCCCTTGAGGTCCGTGAACACTCAGAAACAAGAAACACGGGAGTGGTACCTTTCCTGATTTACGCATGTCATGCATGCCAGGGGGCGCCCGTGATTTTTACTGTGACTAAAAAAGTGTGACCAAAGCAGTCATTCGACTTGAATTAGAAAGCATGGGATAACAAAGGAGCAGCCTATGGGCCACCGTTTCGGCTTTTGTTGGTTTTAAAAGTCCATTGGAGATTATGGGGCTGTGCGACAAGCGGCTGGGTGTATTCCCCTTTACTGGGGGCACCCGTCGCCTTTGTGAGAAATCCGTGGCGTTAATTGTATAGGCTTCGGTTTATCAATTTCGTCGCCTTCTCGCAACTCGCGGCATCCAGGAATGAAGGAGGGTAGTTCGGGGGAGAACGTACTGGTGCGTCAGAGGTGAAATTCTTAGACCGCACCAAGACGAACTACAGCGAAGGCATTCTTCAAGGATACCTTCCTCAATCAAGAACCAAAGTGTGGGGATCGAAGATGATTAGAGACCATTGTAGTCCACACTGCAAACGATGACACCCATGAATTGGGGAGTTTTTGGTCGTAGGCGAGGACGGGTTCATCTCGCTCCTTGTCTCGCCAATGTATATCAATTTACGTGCATATTCTTTTCGGTCCTCGCAAGGGGACCTTTAACGGGAATATCCTCAGCACGTTATCTGACTTCTTCACGCGAAAGCTTTGAGGTTACAGTCTCAGGGGGGAGTACGTTCGCAAGAGTGAAACTTAAAGAAATTGACGGAATGGCACCACAAGACGTGGAGCGTGCGGTTTAATTTGACTCAACACGGGGAACTTTACCAGATCCGGACAGGGTGAGGATTGACAGATTGAGTGTTCTTTCTCGATCCCCTGAATGGTGGTGCATGGCCGCTTTTGGTCGGTGGAGTGATTTGTTTGGTTGATTCCGTCAACGGACGAGATCCAAGCTGCCCAGTAGGATTCAGAATTGCCCATAGGATAGCAATCCCTTCCGCGGGTTTTACCCAAGGTGGGGCGGTATTCGTTTGTATCCTTCTCTGCGGGATTCCTTGTTTTGCACAAGGTGAGATTTTGGGCAACAGCAGGTCTGTGATGCTCCTCAATGTTCTGGGCGACACGCGCACTACAATGTCAGTGAGAACAAGAAAAACGACTTTTGTCGGACCTACTTGATCAAAAGAGTGGGAAAACCCCGGAATCACATAGACCCACTTGGGACCGAGTATTGCAATTATTGGTCGCGCAACGAGGAATGTCTCGTAGGCGCAGCTCATCAAACTGTGCCGATTACGTCCCTGCCATTTGTACACACCGCCCGTCGTTGTTTCCGATGATGGTGCAATACAGGTGATCGGACAGTCGGGTTTTTAACTCGGCCGAAAGTTCACCGATATTTCTT</ns2:sequence><ns2:name>KT728385.1_Trypanosoma_thomasbancrofti_strain_RHE/B30403/AUS/2015/TB1_18S_ribosomal_RNA_gene,_partial_sequence</ns2:name></ns2:Sequence><ns2:Sequence dsseqid="sq168" id="sq168"><ns2:sequence>TTAGCCATGCATGCCTCAGAATCACTGCATTGCAGGAATCTGCGCATGGCTCATTACATCAGACGTAATCTGCCGCAAAAATATTGCGGTTTCCGCAACATTGGATAACTTGGCGAAACGCCAAGCTAATACATGAACCAAAGGGACGCTCTCTGTTCCGGCGGTGGGGCAACTCACCGCCATGGGACGTCCAGCGAATGAATGAAAGTAAAATCAATGCCTTAACCGGCAGTAACACCCAGAAGTGTTGACTCAATTCATTCCGTGCGAAAGCCGGGTTTTACCCGGCGTCTTTTGACGAACAACTGCCCTATCAGCCAGTGATGGCCGTGTAGTGGACTGCCATGGCGTTGACGGGAGCGGGGGATTAGGGTTCGATTCCGGAGAGGGAGCCTGAGAAATAGCTACCACTTCTACGGAGGGCAGCAGGCGCGCAAATTGCCCAATGTCAAAAAAAAACGATGAGGCAGCGAAAAGAAATAGAGCCGACGGTGCCTAGTGCATTGTCGTATTCAATGGGGGATATTTAAACCCATCCAAAATCGAGTAACAATTGGAGGACAAGTCTGGTGCCAGCACCCGCGGTAATTCCAGCTCCAAAAGCGTATATTAATGCTGTTGCTGTTAAAGGGTTCGTAGTTGAATTGAGGGCCTTTGAGGTGCAATGGTTTGTCCCGTCCACTTCGGATTGGTGACCCATGCCCTTGAGGTCCGTGAACACTCAGAAACAAGAAACACGGGAGTGGTACCTTTCCTGATTTACGCATGTCATGCATGCCAGGGGGCGCCCGTGATTTTTACTGTGACTAAAAAAGTGTGACCAAAGCAGTCATTCGACTTGAATTAGAAAGCATGGGATAACAAAGGAGCAGCCTATGGGCCACCGTTTCGGCTTTTGTTGGTTTTAAAAGTCCATTGGAGATTATGGGGCTGTGCGACAAGCGGCTGGGTGTATTCCCCTTTACTGGGGGCACCCGTCGCCTTTGTGAGAAATCCGTGGCGTTAATTGTATAGGCTTCGGTTTATCAATTTCGTCGCCTTCTCGCAACTCGCGGCATCCAGGAATGAAGGAGGGTAGTTCGGGGGAGAACGTACTGGTGCGTCAGAGGTGAAATTCTTAGACCGCACCAAGACGAACTACAGCGAAGGCATTCTTCAAGGATACCTTCCTCAATCAAGAACCAAAGTGTGGGGATCGAAGATGATTAGAGACCATTGTAGTCCACACTGCAAACGATGACACCCATGAATTGGGGAGTTTTTGGTCGTAGGCGAGGACGGGTTCATCTCGCTCCTTGTCTCGCCAATGTATATCAATTTACGTGCATATTCTTTTCGGTCCTCGCAAGGGGACCTTTAACGGGAATATCCTCAGCACGTTATCTGACTTCTTCACGCGAAAGCTTTGAGGTTACAGTCTCAGGGGGGAGTACGTTCGCAAGAGTGAAACTTAAAGAAATTGACGGAATGGCACCACAAGACGTGGAGCGTGCGGTTTAATTTGACTCAACACGGGGAACTTTACCAGATCCGGACAGGGTGAGGATTGACAGATTGAGTGTTCTTTCTCGATCCCCTGAATGGTGGTGCATGGCCGCTTTTGGTCGGTGGAGTGATTTGTTTGGTTGATTCCGTCAACGGACGAGATCCAAGCTGCCCAGTAGGATTCAGAATTGCCCATAGGATAGCAATCCCTTCCGCGGGTTTTACCCAAGGTGGGGCGGTATTCGTTTGTATCCTTCTCTGCGGGATTCCTTGTTTTGCACAAGGTGAGATTTTGGGCAACAGCAGGTCTGTGATGCTCCTCAATGTTCTGGGCGACACGCGCACTACAATGTCAGTGAGAACAAGAAAAACGACTTTTGTCGGACCTACTTGATCAAAAGAGTGGGAAAACCCCGGAATCACATAGACCCACTTGGGACCGAGTATTGCAATTATTGGTCGCGCAACGAGGAATGTCTCGTAGGCGCAGCTCATCAAACTGTGCCGATTACGTCCCTGCCATTTGTACACACCGCCCGTCGTTGTTTCCGATGATGGTGCAATACAGGTGATCGGACAGTCGGGTTTTTAACTCGGCCGAAAGTTCACCGATATTTCTT</ns2:sequence><ns2:name>KT728384.1_Trypanosoma_thomasbancrofti_strain_RHE/B40354/AUS/2015/TB1_18S_ribosomal_RNA_gene,_partial_sequence</ns2:name></ns2:Sequence><ns2:Sequence dsseqid="sq170" id="sq170"><ns2:sequence>TTAGCCATGCATGCCTCAGAATCACTGCATTGCAGGAATCTGCGCATGGCTCATTACATCAGACGTAATCTGCCGCAAAAATATTGCGGTTTCCGCAACATTGGATAACTTGGCGAAACGCCAAGCTAATACATGAACCAAAGGGACGCTCTCTGTTCCGGCGGTGGGGCAACTCACCGCCATGGGACGTCCAGCGAATGAATGAAAGTAAAATCAATGCCTTAACCGGCAGTAACACCCAGAAGTGTTGACTCAATTCATTCCGTGCGAAAGCCGGGTTTTACCCGGCGTCTTTTGACGAACAACTGCCCTATCAGCCAGTGATGGCCGTGTAGTGGACTGCCATGGCGTTGACGGGAGCGGGGGATTAGGGTTCGATTCCGGAGAGGGAGCCTGAGAAATAGCTACCACTTCTACGGAGGGCAGCAGGCGCGCAAATTGCCCAATGTCAAAAAAAAACGATGAGGCAGCGAAAAGAAATAGAGCCGACGGTGCCTAGTGCATTGTCGTATTCAATGGGGGATATTTAAACCCATCCAAAATCGAGTAACAATTGGAGGACAAGTCTGGTGCCAGCACCCGCGGTAATTCCAGCTCCAAAAGCGTATATTAATGCTGTTGCTGTTAAAGGGTTCGTAGTTGAATTGAGGGCCTTTGAGGTGCAATGGTTTGTCCCGTCCACTTCGGATTGGTGACCCATGCCCTTGAGGTCCGTGAACACTCAGAAACAAGAAACACGGGAGTGGTACCTTTCCTGATTTACGCATGTCATGCATGCCAGGGGGCGCCCGTGATTTTTACTGTGACTAAAAAAGTGTGACCAAAGCAGTCATTCGACTTGAATTAGAAAGCATGGGATAACAAAGGAGCAGCCTATGGGCCACCGTTTCGGCTTTTGTTGGTTTTAAAAGTCCATTGGAGATTATGGGGCTGTGCGACAAGCGGCTGGGTGTATTCCCCTTTACTGGGGGCACCCGTCGCCTTTGTGAGAAATCCGTGGCGTTAATTGTATAGGCTTCGGTTTATCAATTTCGTCGCCTTCTCGCAACTCGCGGCATCCAGGAATGAAGGAGGGTAGTTCGGGGGAGAACGTACTGGTGCGTCAGAGGTGAAATTCTTAGACCGCACCAAGACGAACTACAGCGAAGGCATTCTTCAAGGATACCTTCCTCAATCAAGAACCAAAGTGTGGGGATCGAAGATGATTAGAGACCATTGTAGTCCACACTGCAAACGATGACACCCATGAATTGGGGAGTTTTTGGTCGTAGGCGAGGACGGGTTCATCTCGCTCCTTGTCTCGCCAATGTATATCAATTTACGTGCATATTCTTTTCGGTCCTCGCAAGGGGACCTTTAACGGGAATATCCTCAGCACGTTATCTGACTTCTTCACGCGAAAGCTTTGAGGTTACAGTCTCAGGGGGGAGTACGTTCGCAAGAGTGAAACTTAAAGAAATTGACGGAATGGCACCACAAGACGTGGAGCGTGCGGTTTAATTTGACTCAACACGGGGAACTTTACCAGATCCGGACAGGGTGAGGATTGACAGATTGAGTGTTCTTTCTCGATCCCCTGAATGGTGGTGCATGGCCGCTTTTGGTCGGTGGAGTGATTTGTTTGGTTGATTCCGTCAACGGACGAGATCCAAGCTGCCCAGTAGGATTCAGAATTGCCCATAGGATAGCAATCCCTTCCGCGGGTTTTACCCAAGGTGGGGCGGTATTCGTTTGTATCCTTCTCTGCGGGATTCCTTGTTTTGCACAAGGTGAGATTTTGGGCAACAGCAGGTCTGTGATGCTCCTCAATGTTCTGGGCGACACGCGCACTACAATGTCAGTGAGAACAAGAAAAACGACTTTTGTCGGACCTACTTGATCAAAAGAGTGGGAAAACCCCGGAATCACATAGACCCACTTGGGACCGAGTATTGCAATTATTGGTCGCGCAACGAGGAATGTCTCGTAGGCGCAGCTCATCAAACTGTGCCGATTACGTCCCTGCCATTTGTACACACCGCCCGTCGTTGTTTCCGATGATGGTGCAATACAGGTGATCGGACAGTCGGGTTTTTAACTCGGCCGAAAGTTCACCGATATTTCTT</ns2:sequence><ns2:name>KT728389.1_Trypanosoma_thomasbancrofti_strain_RHE/B30432/AUS/2015/TB1_18S_ribosomal_RNA_gene,_partial_sequence</ns2:name></ns2:Sequence><ns2:Sequence dsseqid="sq172" id="sq172"><ns2:sequence>TTAGCCATGCATGCCTCAGAATCACTGCATTGCAGGAATCTGCGCATGGCTCATTACATCAGACGTAATCTGCCGCAAAAATATTGCGGTTTCCGCAACATTGGATAACTTGGCGAAACGCCAAGCTAATACATGAACCAAAGGGACGCTCTCTGTTCCGGCGGTGGGGCAACTCACCGCCATGGGACGTCCAGCGAATGAATGAAAGTAAAATCAATGCCTTAACCGGCAGTAACACCCAGAAGTGTTGACTCAATTCATTCCGTGCGAAAGCCGGGTTTTACCCGGCGTCTTTTGACGAACAACTGCCCTATCAGCCAGTGATGGCCGTGTAGTGGACTGCCATGGCGTTGACGGGAGCGGGGGATTAGGGTTCGATTCCGGAGAGGGAGCCTGAGAAATAGCTACCACTTCTACGGAGGGCAGCAGGCGCGCAAATTGCCCAATGTCAAAAAAAAACGATGAGGCAGCGAAAAGAAATAGAGCCGACGGTGCCTAGTGCATTGTCGTATTCAATGGGGGATATTTAAACCCATCCAAAATCGAGTAACAATTGGAGGACAAGTCTGGTGCCAGCACCCGCGGTAATTCCAGCTCCAAAAGCGTATATTAATGCTGTTGCTGTTAAAGGGTTCGTAGTTGAATTGAGGGCCTTTGAGGTGCAATGGTTTGTCCCGTCCACTTCGGATTGGTGACCCATGCCCTTGAGGTCCGTGAACACTCAGAAACAAGAAACACGGGAGTGGTACCTTTCCTGATTTACGCATGTCATGCATGCCAGGGGGCGCCCGTGATTTTTACTGTGACTAAAAAAGTGTGACCAAAGCAGTCATTCGACTTGAATTAGAAAGCATGGGATAACAAAGGAGCAGCCTATGGGCCACCGTTTCGGCTTTTGTTGGTTTTAAAAGTCCATTGGAGATTATGGGGCTGTGCGACAAGCGGCTGGGTGTATTCCCCTTTACTGGGGGCACCCGTCGCCTTTGTGAGAAATCCGTGGCGTTAATTGTATAGGCTTCGGTTTATCAATTTCGTCGCCTTCTCGCAACTCGCGGCATCCAGGAATGAAGGAGGGTAGTTCGGGGGAGAACGTACTGGTGCGTCAGAGGTGAAATTCTTAGACCGCACCAAGACGAACTACAGCGAAGGCATTCTTCAAGGATACCTTCCTCAATCAAGAACCAAAGTGTGGGGATCGAAGATGATTAGAGACCATTGTAGTCCACACTGCAAACGATGACACCCATGAATTGGGGAGTTTTTGGTCGTAGGCGAGGACGGGTTCATCTCGCTCCTTGTCTCGCCAATGTATATCAATTTACGTGCATATTCTTTTCGGTCCTCGCAAGGGGACCTTTAACGGGAATATCCTCAGCACGTTATCTGACTTCTTCACGCGAAAGCTTTGAGGTTACAGTCTCAGGGGGGAGTACGTTCGCAAGAGTGAAACTTAAAGAAATTGACGGAATGGCACCACAAGACGTGGAGCGTGCGGTTTAATTTGACTCAACACGGGGAACTTTACCAGATCCGGACAGGGTGAGGATTGACAGATTGAGTGTTCTTTCTCGATCCCCTGAATGGTGGTGCATGGCCGCTTTTGGTCGGTGGAGTGATTTGTTTGGTTGATTCCGTCAACGGACGAGATCCAAGCTGCCCAGTAGGATTCAGAATTGCCCATAGGATAGCAATCCCTTCCGCGGGTTTTACCCAAGGTGGGGCGGTATTCGTTTGTATCCTTCTCTGCGGGATTCCTTGTTTTGCACAAGGTGAGATTTTGGGCAACAGCAGGTCTGTGATGCTCCTCAATGTTCTGGGCGACACGCGCACTACAATGTCAGTGAGAACAAGAAAAACGACTTTTGTCGGACCTACTTGATCAAAAGAGTGGGAAAACCCCGGAATCACATAGACCCACTTGGGACCGAGTATTGCAATTATTGGTCGCGCAACGAGGAATGTCTCGTAGGCGCAGCTCATCAAACTGTGCCGATTACGTCCCTGCCATTTGTACACACCGCCCGTCGTTGTTTCCGATGATGGTGCAATACAGGTGATCGGACAGTCGGGTTTTTAACTCGGCCGAAAGTTCACCGATATTTCTT</ns2:sequence><ns2:name>KT728390.1_Trypanosoma_thomasbancrofti_strain_RHE/B40403/AUS/2015/TB1_18S_ribosomal_RNA_gene,_partial_sequence</ns2:name></ns2:Sequence><ns2:Sequence dsseqid="sq174" id="sq174"><ns2:sequence>TTAGCCATGCATGCCTCAGAATCACTGCATTGCAGGAATCTGCGCATGGCTCATTACATCAGACGTAATCTGCCGCAAAAATATTGCGGTTTCCGCAACATTGGATAACTTGGCGAAACGCCAAGCTAATACATGAACCAAAGGGACGCTCTCTGTTCCGGCGGTGGGGCAACTCACCGCCATGGGACGTCCAGCGAATGAATGAAAGTAAAATCAATGCCTTAACCGGCAGTAACACCCAGAAGTGTTGACTCAATTCATTCCGTGCGAAAGCCGGGTTTTACCCGGCGTCTTTTGACGAACAACTGCCCTATCAGCCAGTGATGGCCGTGTAGTGGACTGCCATGGCGTTGACGGGAGCGGGGGATTAGGGTTCGATTCCGGAGAGGGAGCCTGAGAAATAGCTACCACTTCTACGGAGGGCAGCAGGCGCGCAAATTGCCCAATGTCAAAAAAAAACGATGAGGCAGCGAAAAGAAATAGAGCCGACGGTGCCTAGTGCATTGTCGTATTCAATGGGGGATATTTAAACCCATCCAAAATCGAGTAACAATTGGAGGACAAGTCTGGTGCCAGCACCCGCGGTAATTCCAGCTCCAAAAGCGTATATTAATGCTGTTGCTGTTAAAGGGTTCGTAGTTGAATTGAGGGCCTTTGAGGTGCAATGGTTTGTCCCGTCCACTTCGGATTGGTGACCCATGCCCTTGAGGTCCGTGAACACTCAGAAACAAGAAACACGGGAGTGGTACCTTTCCTGATTTACGCATGTCATGCATGCCAGGGGGCGCCCGTGATTTTTACTGTGACTAAAAAAGTGTGACCAAAGCAGTCATTCGACTTGAATTAGAAAGCATGGGATAACAAAGGAGCAGCCTATGGGCCACCGTTTCGGCTTTTGTTGGTTTTAAAAGTCCATTGGAGATTATGGGGCTGTGCGACAAGCGGCTGGGTGTATTCCCCTTTACTGGGGGCACCCGTCGCCTTTGTGAGAAATCCGTGGCGTTAATTGTATAGGCTTCGGTTTATCAATTTCGTCGCCTTCTCGCAACTCGCGGCATCCAGGAATGAAGGAGGGTAGTTCGGGGGAGAACGTACTGGTGCGTCAGAGGTGAAATTCTTAGACCGCACCAAGACGAACTACAGCGAAGGCATTCTTCAAGGATACCTTCCTCAATCAAGAACCAAAGTGTGGGGATCGAAGATGATTAGAGACCATTGTAGTCCACACTGCAAACGATGACACCCATGAATTGGGGAGTTTTTGGTCGTAGGCGAGGACGGGTTCATCTCGCTCCTTGTCTCGCCAATGTATATCAATTTACGTGCATATTCTTTTCGGTCCTCGCAAGGGGACCTTTAACGGGAATATCCTCAGCACGTTATCTGACTTCTTCACGCGAAAGCTTTGAGGTTACAGTCTCAGGGGGGAGTACGTTCGCAAGAGTGAAACTTAAAGAAATTGACGGAATGGCACCACAAGACGTGGAGCGTGCGGTTTAATTTGACTCAACACGGGGAACTTTACCAGATCCGGACAGGGTGAGGATTGACAGATTGAGTGTTCTTTCTCGATCCCCTGAATGGTGGTGCATGGCCGCTTTTGGTCGGTGGAGTGATTTGTTTGGTTGATTCCGTCAACGGACGAGATCCAAGCTGCCCAGTAGGATTCAGAATTGCCCATAGGATAGCAATCCCTTCCGCGGGTTTTACCCAAGGTGGGGCGGTATTCGTTTGTATCCTTCTCTGCGGGATTCCTTGTTTTGCACAAGGTGAGATTTTGGGCAACAGCAGGTCTGTGATGCTCCTCAATGTTCTGGGCGACACGCGCACTACAATGTCAGTGAGAACAAGAAAAACGACTTTTGTCGGACCTACTTGATCAAAAGAGTGGGAAAACCCCGGAATCACATAGACCCACTTGGGACCGAGTATTGCAATTATTGGTCGCGCAACGAGGAATGTCTCGTAGGCGCAGCTCATCAAACTGTGCCGATTACGTCCCTGCCATTTGTACACACCGCCCGTCGTTGTTTCCGATGATGGTGCAATACAGGTGATCGGACAGTCGGGTTTTTAACTCGGCCGAAAGTTCACCGATATTTCTT</ns2:sequence><ns2:name>KT728387.1_Trypanosoma_thomasbancrofti_strain_RHE/B30376/AUS/2015/TB1_18S_ribosomal_RNA_gene,_partial_sequence</ns2:name></ns2:Sequence><ns2:Sequence dsseqid="sq176" id="sq176"><ns2:sequence>TTAGCCATGCATGCCTCAGAATCACTGCATTGCAGGAATCTGCGCATGGCTCATTACATCAGACGTAATCTGCCGCAAAAATATTGCGGTTTCCGCAACATTGGATAACTTGGCGAAACGCCAAGCTAATACATGAACCAAAGGGACGCTCTCTGTTCCGGCGGTGGGGCAACTCACCGCCATGGGACGTCCAGCGAATGAATGAAAGTAAAATCAATGCCTTAACCGGCAGTAACACCCAGAAGTGTTGACTCAATTCATTCCGTGCGAAAGCCGGGTTTTACCCGGCGTCTTTTGACGAACAACTGCCCTATCAGCCAGTGATGGCCGTGTAGTGGACTGCCATGGCGTTGACGGGAGCGGGGGATTAGGGTTCGATTCCGGAGAGGGAGCCTGAGAAATAGCTACCACTTCTACGGAGGGCAGCAGGCGCGCAAATTGCCCAATGTCAAAAAAAAACGATGAGGCAGCGAAAAGAAATAGAGCCGACGGTGCCTAGTGCATTGTCGTATTCAATGGGGGATATTTAAACCCATCCAAAATCGAGTAACAATTGGAGGACAAGTCTGGTGCCAGCACCCGCGGTAATTCCAGCTCCAAAAGCGTATATTAATGCTGTTGCTGTTAAAGGGTTCGTAGTTGAATTGAGGGCCTTTGAGGTGCAATGGTTTGTCCCGTCCACTTCGGATTGGTGACCCATGCCCTTGAGGTCCGTGAACACTCAGAAACAAGAAACACGGGAGTGGTACCTTTCCTGATTTACGCATGTCATGCATGCCAGGGGGCGCCCGTGATTTTTACTGTGACTAAAAAAGTGTGACCAAAGCAGTCATTCGACTTGAATTAGAAAGCATGGGATAACAAAGGAGCAGCCTATGGGCCACCGTTTCGGCTTTTGTTGGTTTTAAAAGTCCATTGGAGATTATGGGGCTGTGCGACAAGCGGCTGGGTGTATTCCCCTTTACTGGGGGCACCCGTCGCCTTTGTGAGAAATCCGTGGCGTTAATTGTATAGGCTTCGGTTTATCAATTTCGTCGCCTTCTCGCAACTCGCGGCATCCAGGAATGAAGGAGGGTAGTTCGGGGGAGAACGTACTGGTGCGTCAGAGGTGAAATTCTTAGACCGCACCAAGACGAACTACAGCGAAGGCATTCTTCAAGGATACCTTCCTCAATCAAGAACCAAAGTGTGGGGATCGAAGATGATTAGAGACCATTGTAGTCCACACTGCAAACGATGACACCCATGAATTGGGGAGTTTTTGGTCGTAGGCGAGGACGGGTTCATCTCGCTCCTTGTCTCGCCAATGTATATCAATTTACGTGCATATTCTTTTCGGTCCTCGCAAGGGGACCTTTAACGGGAATATCCTCAGCACGTTATCTGACTTCTTCACGCGAAAGCTTTGAGGTTACAGTCTCAGGGGGGAGTACGTTCGCAAGAGTGAAACTTAAAGAAATTGACGGAATGGCACCACAAGACGTGGAGCGTGCGGTTTAATTTGACTCAACACGGGGAACTTTACCAGATCCGGACAGGGTGAGGATTGACAGATTGAGTGTTCTTTCTCGATCCCCTGAATGGTGGTGCATGGCCGCTTTTGGTCGGTGGAGTGATTTGTTTGGTTGATTCCGTCAACGGACGAGATCCAAGCTGCCCAGTAGGATTCAGAATTGCCCATAGGATAGCAATCCCTTCCGCGGGTTTTACCCAAGGTGGGGCGGTATTCGTTTGTATCCTTCTCTGCGGGATTCCTTGTTTTGCACAAGGTGAGATTTTGGGCAACAGCAGGTCTGTGATGCTCCTCAATGTTCTGGGCGACACGCGCACTACAATGTCAGTGAGAACAAGAAAAACGACTTTTGTCGGACCTACTTGATCAAAAGAGTGGGAAAACCCCGGAATCACATAGACCCACTTGGGACCGAGTATTGCAATTATTGGTCGCGCAACGAGGAATGTCTCGTAGGCGCAGCTCATCAAACTGTGCCGATTACGTCCCTGCCATTTGTACACACCGCCCGTCGTTGTTTCCGATGATGGTGCAATACAGGTGATCGGACAGTCGGGTTTTTAACTCGGCCGAAAGTTCACCGATATTTCTT</ns2:sequence><ns2:name>KT728378.1_Trypanosoma_thomasbancrofti_strain_RHE/B30236/AUS/2015/TB1_18S_ribosomal_RNA_gene,_partial_sequence</ns2:name></ns2:Sequence><ns2:Sequence dsseqid="sq178" id="sq178"><ns2:sequence>TTAGCCATGCATGCCTCAGAATCACTGCATTGCAGGAATCTGCGCATGGCTCATTACATCAGACGTAATCTGCCGCAAAAATATTGCGGTTTCCGCAACATTGGATAACTTGGCGAAACGCCAAGCTAATACATGAACCAAAGGGACGCTCTCTGTTCCGGCGGTGGGGCAACTCACCGCCATGGGACGTCCAGCGAATGAATGAAAGTAAAATCAATGCCTTAACCGGCAGTAACACCCAGAAGTGTTGACTCAATTCATTCCGTGCGAAAGCCGGGTTTTACCCGGCGTCTTTTGACGAACAACTGCCCTATCAGCCAGTGATGGCCGTGTAGTGGACTGCCATGGCGTTGACGGGAGCGGGGGATTAGGGTTCGATTCCGGAGAGGGAGCCTGAGAAATAGCTACCACTTCTACGGAGGGCAGCAGGCGCGCAAATTGCCCAATGTCAAAAAAAAACGATGAGGCAGCGAAAAGAAATAGAGCCGACGGTGCCTAGTGCATTGTCGTATTCAATGGGGGATATTTAAACCCATCCAAAATCGAGTAACAATTGGAGGACAAGTCTGGTGCCAGCACCCGCGGTAATTCCAGCTCCAAAAGCGTATATTAATGCTGTTGCTGTTAAAGGGTTCGTAGTTGAATTGAGGGCCTTTGAGGTGCAATGGTTTGTCCCGTCCACTTCGGATTGGTGACCCATGCCCTTGAGGTCCGTGAACACTCAGAAACAAGAAACACGGGAGTGGTACCTTTCCTGATTTACGCATGTCATGCATGCCAGGGGGCGCCCGTGATTTTTACTGTGACTAAAAAAGTGTGACCAAAGCAGTCATTCGACTTGAATTAGAAAGCATGGGATAACAAAGGAGCAGCCTATGGGCCACCGTTTCGGCTTTTGTTGGTTTTAAAAGTCCATTGGAGATTATGGGGCTGTGCGACAAGCGGCTGGGTGTATTCCCCTTTACTGGGGGCACCCGTCGCCTTTGTGAGAAATCCGTGGCGTTAATTGTATAGGCTTCGGTTTATCAATTTCGTCGCCTTCTCGCAACTCGCGGCATCCAGGAATGAAGGAGGGTAGTTCGGGGGAGAACGTACTGGTGCGTCAGAGGTGAAATTCTTAGACCGCACCAAGACGAACTACAGCGAAGGCATTCTTCAAGGATACCTTCCTCAATCAAGAACCAAAGTGTGGGGATCGAAGATGATTAGAGACCATTGTAGTCCACACTGCAAACGATGACACCCATGAATTGGGGAGTTTTTGGTCGTAGGCGAGGACGGGTTCATCTCGCTCCTTGTCTCGCCAATGTATATCAATTTACGTGCATATTCTTTTCGGTCCTCGCAAGGGGACCTTTAACGGGAATATCCTCAGCACGTTATCTGACTTCTTCACGCGAAAGCTTTGAGGTTACAGTCTCAGGGGGGAGTACGTTCGCAAGAGTGAAACTTAAAGAAATTGACGGAATGGCACCACAAGACGTGGAGCGTGCGGTTTAATTTGACTCAACACGGGGAACTTTACCAGATCCGGACAGGGTGAGGATTGACAGATTGAGTGTTCTTTCTCGATCCCCTGAATGGTGGTGCATGGCCGCTTTTGGTCGGTGGAGTGATTTGTTTGGTTGATTCCGTCAACGGACGAGATCCAAGCTGCCCAGTAGGATTCAGAATTGCCCATAGGATAGCAATCCCTTCCGCGGGTTTTACCCAAGGTGGGGCGGTATTCGTTTGTATCCTTCTCTGCGGGATTCCTTGTTTTGCACAAGGTGAGATTTTGGGCAACAGCAGGTCTGTGATGCTCCTCAATGTTCTGGGCGACACGCGCACTACAATGTCAGTGAGAACAAGAAAAACGACTTTTGTCGGACCTACTTGATCAAAAGAGTGGGAAAACCCCGGAATCACATAGACCCACTTGGGACCGAGTATTGCAATTATTGGTCGCGCAACGAGGAATGTCTCGTAGGCGCAGCTCATCAAACTGTGCCGATTACGTCCCTGCCATTTGTACACACCGCCCGTCGTTGTTTCCGATGATGGTGCAATACAGGTGATCGGACAGTCGGGTTTTTAACTCGGCCGAAAGTTCACCGATATTTCTT</ns2:sequence><ns2:name>KT728381.1_Trypanosoma_thomasbancrofti_strain_RHE/B30284/AUS/2015/TB1_18S_ribosomal_RNA_gene,_partial_sequence</ns2:name></ns2:Sequence><ns2:Sequence dsseqid="sq180" id="sq180"><ns2:sequence>TTAGCCATGCATGCCTCAGAATCACTGCATTGCAGGAATCTGCGCATGGCTCATTACATCAGACGTAATCTGCCGCAAAAATATTGCGGTTTCCGCAACATTGGATAACTTGGCGAAACGCCAAGCTAATACATGAACCAAAGGGACGCTCTCTGTTCCGGCGGTGGGGCAACTCACCGCCATGGGACGTCCAGCGAATGAATGAAAGTAAAATCAATGCCTTAACCGGCAGTAACACCCAGAAGTGTTGACTCAATTCATTCCGTGCGAAAGCCGGGTTTTACCCGGCGTCTTTTGACGAACAACTGCCCTATCAGCCAGTGATGGCCGTGTAGTGGACTGCCATGGCGTTGACGGGAGCGGGGGATTAGGGTTCGATTCCGGAGAGGGAGCCTGAGAAATAGCTACCACTTCTACGGAGGGCAGCAGGCGCGCAAATTGCCCAATGTCAAAAAAAAACGATGAGGCAGCGAAAAGAAATAGAGCCGACGGTGCCTAGTGCATTGTCGTATTCAATGGGGGATATTTAAACCCATCCAAAATCGAGTAACAATTGGAGGACAAGTCTGGTGCCAGCACCCGCGGTAATTCCAGCTCCAAAAGCGTATATTAATGCTGTTGCTGTTAAAGGGTTCGTAGTTGAATTGAGGGCCTTTGAGGTGCAATGGTTTGTCCCGTCCACTTCGGATTGGTGACCCATGCCCTTGAGGTCCGTGAACACTCAGAAACAAGAAACACGGGAGTGGTACCTTTCCTGATTTACGCATGTCATGCATGCCAGGGGGCGCCCGTGATTTTTACTGTGACTAAAAAAGTGTGACCAAAGCAGTCATTCGACTTGAATTAGAAAGCATGGGATAACAAAGGAGCAGCCTATGGGCCACCGTTTCGGCTTTTGTTGGTTTTAAAAGTCCATTGGAGATTATGGGGCTGTGCGACAAGCGGCTGGGTGTATTCCCCTTTACTGGGGGCACCCGTCGCCTTTGTGAGAAATCCGTGGCGTTAATTGTATAGGCTTCGGTTTATCAATTTCGTCGCCTTCTCGCAACTCGCGGCATCCAGGAATGAAGGAGGGTAGTTCGGGGGAGAACGTACTGGTGCGTCAGAGGTGAAATTCTTAGACCGCACCAAGACGAACTACAGCGAAGGCATTCTTCAAGGATACCTTCCTCAATCAAGAACCAAAGTGTGGGGATCGAAGATGATTAGAGACCATTGTAGTCCACACTGCAAACGATGACACCCATGAATTGGGGAGTTTTTGGTCGTAGGCGAGGACGGGTTCATCTCGCTCCTTGTCTCGCCAATGTATATCAATTTACGTGCATATTCTTTTCGGTCCTCGCAAGGGGACCTTTAACGGGAATATCCTCAGCACGTTATCTGACTTCTTCACGCGAAAGCTTTGAGGTTACAGTCTCAGGGGGGAGTACGTTCGCAAGAGTGAAACTTAAAGAAATTGACGGAATGGCACCACAAGACGTGGAGCGTGCGGTTTAATTTGACTCAACACGGGGAACTTTACCAGATCCGGACAGGGTGAGGATTGACAGATTGAGTGTTCTTTCTCGATCCCCTGAATGGTGGTGCATGGCCGCTTTTGGTCGGTGGAGTGATTTGTTTGGTTGATTCCGTCAACGGACGAGATCCAAGCTGCCCAGTAGGATTCAGAATTGCCCATAGGATAGCAATCCCTTCCGCGGGTTTTACCCAAGGTGGGGCGGTATTCGTTTGTATCCTTCTCTGCGGGATTCCTTGTTTTGCACAAGGTGAGATTTTGGGCAACAGCAGGTCTGTGATGCTCCTCAATGTTCTGGGCGACACGCGCACTACAATGTCAGTGAGAACAAGAAAAACGACTTTTGTCGGACCTACTTGATCAAAAGAGTGGGAAAACCCCGGAATCACATAGACCCACTTGGGACCGAGTATTGCAATTATTGGTCGCGCAACGAGGAATGTCTCGTAGGCGCAGCTCATCAAACTGTGCCGATTACGTCCCTGCCATTTGTACACACCGCCCGTCGTTGTTTCCGATGATGGTGCAATACAGGTGATCGGACAGTCGGGTTTTTAACTCGGCCGAAAGTTCACCGATATTTCTT</ns2:sequence><ns2:name>KT728382.1_Trypanosoma_thomasbancrofti_strain_RHE/B30374/AUS/2015/TB1_18S_ribosomal_RNA_gene,_partial_sequence</ns2:name></ns2:Sequence><ns2:Sequence dsseqid="sq182" id="sq182"><ns2:sequence>TTAGCCATGCATGCCTCAGAATCACTGCATTGCAGGAATCTGCGCATGGCTCATTACATCAGACGTAATCTGCCGCAAAAATATTGCGGTTTCCGCAACATTGGATAACTTGGCGAAACGCCAAGCTAATACATGAACCAAAGGGACGCTCTCTGTTCCGGCGGTGGGGCAACTCACCGCCATGGGACGTCCAGCGAATGAATGAAAGTAAAATCAATGCCTTAACCGGCAGTAACACCCAGAAGTGTTGACTCAATTCATTCCGTGCGAAAGCCGGGTTTTACCCGGCGTCTTTTGACGAACAACTGCCCTATCAGCCAGTGATGGCCGTGTAGTGGACTGCCATGGCGTTGACGGGAGCGGGGGATTAGGGTTCGATTCCGGAGAGGGAGCCTGAGAAATAGCTACCACTTCTACGGAGGGCAGCAGGCGCGCAAATTGCCCAATGTCAAAAAAAAACGATGAGGCAGCGAAAAGAAATAGAGCCGACGGTGCCTAGTGCATTGTCGTATTCAATGGGGGATATTTAAACCCATCCAAAATCGAGTAACAATTGGAGGACAAGTCTGGTGCCAGCACCCGCGGTAATTCCAGCTCCAAAAGCGTATATTAATGCTGTTGCTGTTAAAGGGTTCGTAGTTGAATTGAGGGCCTTTGAGGTGCAATGGTTTGTCCCGTCCACTTCGGATTGGTGACCCATGCCCTTGAGGTCCGTGAACACTCAGAAACAAGAAACACGGGAGTGGTACCTTTCCTGATTTACGCATGTCATGCATGCCAGGGGGCGCCCGTGATTTTTACTGTGACTAAAAAAGTGTGACCAAAGCAGTCATTCGACTTGAATTAGAAAGCATGGGATAACAAAGGAGCAGCCTATGGGCCACCGTTTCGGCTTTTGTTGGTTTTAAAAGTCCATTGGAGATTATGGGGCTGTGCGACAAGCGGCTGGGTGTATTCCCCTTTACTGGGGGCACCCGTCGCCTTTGTGAGAAATCCGTGGCGTTAATTGTATAGGCTTCGGTTTATCAATTTCGTCGCCTTCTCGCAACTCGCGGCATCCAGGAATGAAGGAGGGTAGTTCGGGGGAGAACGTACTGGTGCGTCAGAGGTGAAATTCTTAGACCGCACCAAGACGAACTACAGCGAAGGCATTCTTCAAGGATACCTTCCTCAATCAAGAACCAAAGTGTGGGGATCGAAGATGATTAGAGACCATTGTAGTCCACACTGCAAACGATGACACCCATGAATTGGGGAGTTTTTGGTCGTAGGCGAGGACGGGTTCATCTCGCTCCTTGTCTCGCCAATGTATATCAATTTACGTGCATATTCTTTTCGGTCCTCGCAAGGGGACCTTTAACGGGAATATCCTCAGCACGTTATCTGACTTCTTCACGCGAAAGCTTTGAGGTTACAGTCTCAGGGGGGAGTACGTTCGCAAGAGTGAAACTTAAAGAAATTGACGGAATGGCACCACAAGACGTGGAGCGTGCGGTTTAATTTGACTCAACACGGGGAACTTTACCAGATCCGGACAGGGTGAGGATTGACAGATTGAGTGTTCTTTCTCGATCCCCTGAATGGTGGTGCATGGCCGCTTTTGGTCGGTGGAGTGATTTGTTTGGTTGATTCCGTCAACGGACGAGATCCAAGCTGCCCAGTAGGATTCAGAATTGCCCATAGGATAGCAATCCCTTCCGCGGGTTTTACCCAAGGTGGGGCGGTATTCGTTTGTATCCTTCTCTGCGGGATTCCTTGTTTTGCACAAGGTGAGATTTTGGGCAACAGCAGGTCTGTGATGCTCCTCAATGTTCTGGGCGACACGCGCACTACAATGTCAGTGAGAACAAGAAAAACGACTTTTGTCGGACCTACTTGATCAAAAGAGTGGGAAAACCCCGGAATCACATAGACCCACTTGGGACCGAGTATTGCAATTATTGGTCGCGCAACGAGGAATGTCTCGTAGGCGCAGCTCATCAAACTGTGCCGATTACGTCCCTGCCATTTGTACACACCGCCCGTCGTTGTTTCCGATGATGGTGCAATACAGGTGATCGGACAGTCGGGTTTTTAACTCGGCCGAAAGTTCACCGATATTTCTT</ns2:sequence><ns2:name>KT728380.1_Trypanosoma_thomasbancrofti_strain_RHE/B40361/AUS/2015/TB1_18S_ribosomal_RNA_gene,_partial_sequence</ns2:name></ns2:Sequence><ns2:Sequence dsseqid="sq184" id="sq184"><ns2:sequence>TTAGCCATGCATGCCTCAGAATCACTGCATTGCAGGAATCTGCGCATGGCTCATTACATCAGACGTAATCTGCCGCAAAAATATTGCGGTTTCCGCAACATTGGATAACTTGGCGAAACGCCAAGCTAATACATGAACCAAAGGGACGCTCTCTGTTCCGGCGGTGGGGCAACTCACCGCCATGGGACGTCCAGCGAATGAATGAAAGTAAAATCAATGCCTTAACCGGCAGTAACACCCAGAAGTGTTGACTCAATTCATTCCGTGCGAAAGCCGGGTTTTACCCGGCGTCTTTTGACGAACAACTGCCCTATCAGCCAGTGATGGCCGTGTAGTGGACTGCCATGGCGTTGACGGGAGCGGGGGATTAGGGTTCGATTCCGGAGAGGGAGCCTGAGAAATAGCTACCACTTCTACGGAGGGCAGCAGGCGCGCAAATTGCCCAATGTCAAAAAAAAACGATGAGGCAGCGAAAAGAAATAGAGCCGACGGTGCCTAGTGCATTGTCGTATTCAATGGGGGATATTTAAACCCATCCAAAATCGAGTAACAATTGGAGGACAAGTCTGGTGCCAGCACCCGCGGTAATTCCAGCTCCAAAAGCGTATATTAATGCTGTTGCTGTTAAAGGGTTCGTAGTTGAATTGAGGGCCTTTGAGGTGCAATGGTTTGTCCCGTCCACTTCGGATTGGTGACCCATGCCCTTGAGGTCCGTGAACACTCAGAAACAAGAAACACGGGAGTGGTACCTTTCCTGATTTACGCATGTCATGCATGCCAGGGGGCGCCCGTGATTTTTACTGTGACTAAAAAAGTGTGACCAAAGCAGTCATTCGACTTGAATTAGAAAGCATGGGATAACAAAGGAGCAGCCTATGGGCCACCGTTTCGGCTTTTGTTGGTTTTAAAAGTCCATTGGAGATTATGGGGCTGTGCGACAAGCGGCTGGGTGTATTCCCCTTTACTGGGGGCACCCGTCGCCTTTGTGAGAAATCCGTGGCGTTAATTGTATAGGCTTCGGTTTATCAATTTCGTCGCCTTCTCGCAACTCGCGGCATCCAGGAATGAAGGAGGGTAGTTCGGGGGAGAACGTACTGGTGCGTCAGAGGTGAAATTCTTAGACCGCACCAAGACGAACTACAGCGAAGGCATTCTTCAAGGATACCTTCCTCAATCAAGAACCAAAGTGTGGGGATCGAAGATGATTAGAGACCATTGTAGTCCACACTGCAAACGATGACACCCATGAATTGGGGAGTTTTTGGTCGTAGGCGAGGACGGGTTCATCTCGCTCCTTGTCTCGCCAATGTATATCAATTTACGTGCATATTCTTTTCGGTCCTCGCAAGGGGACCTTTAACGGGAATATCCTCAGCACGTTATCTGACTTCTTCACGCGAAAGCTTTGAGGTTACAGTCTCAGGGGGGAGTACGTTCGCAAGAGTGAAACTTAAAGAAATTGACGGAATGGCACCACAAGACGTGGAGCGTGCGGTTTAATTTGACTCAACACGGGGAACTTTACCAGATCCGGACAGGGTGAGGATTGACAGATTGAGTGTTCTTTCTCGATCCCCTGAATGGTGGTGCATGGCCGCTTTTGGTCGGTGGAGTGATTTGTTTGGTTGATTCCGTCAACGGACGAGATCCAAGCTGCCCAGTAGGATTCAGAATTGCCCATAGGATAGCAATCCCTTCCGCGGGTTTTACCCAAGGTGGGGCGGTATTCGTTTGTATCCTTCTCTGCGGGATTCCTTGTTTTGCACAAGGTGAGATTTTGGGCAACAGCAGGTCTGTGATGCTCCTCAATGTTCTGGGCGACACGCGCACTACAATGTCAGTGAGAACAAGAAAAACGACTTTTGTCGGACCTACTTGATCAAAAGAGTGGGAAAACCCCGGAATCACATAGACCCACTTGGGACCGAGTATTGCAATTATTGGTCGCGCAACGAGGAATGTCTCGTAGGCGCAGCTCATCAAACTGTGCCGATTACGTCCCTGCCATTTGTACACACCGCCCGTCGTTGTTTCCGATGATGGTGCAATACAGGTGATCGGACAGTCGGGTTTTTAACTCGGCCGAAAGTTCACCGATATTTCTT</ns2:sequence><ns2:name>KT728377.1_Trypanosoma_thomasbancrofti_strain_RHE/B30329/AUS/2015/TB1_18S_ribosomal_RNA_gene,_partial_sequence</ns2:name></ns2:Sequence><ns2:Sequence dsseqid="sq186" id="sq186"><ns2:sequence>TTAGCCATGCATGCCTCAGAATCACTGCATTGCAGGAATCTGCGCATGGCTCATTACATCAGACGTAATCTGCCGCAAAAATATTGCGGTTTCCGCAACATTGGATAACTTGGCGAAACGCCAAGCTAATACATGAACCAAAGGGACGCTCTCTGTTCCGGCGGTGGGGCAACTCACCGCCATGGGACGTCCAGCGAATGAATGAAAGTAAAATCAATGCCTTAACCGGCAGTAACACCCAGAAGTGTTGACTCAATTCATTCCGTGCGAAAGCCGGGTTTTACCCGGCGTCTTTTGACGAACAACTGCCCTATCAGCCAGTGATGGCCGTGTAGTGGACTGCCATGGCGTTGACGGGAGCGGGGGATTAGGGTTCGATTCCGGAGAGGGAGCCTGAGAAATAGCTACCACTTCTACGGAGGGCAGCAGGCGCGCAAATTGCCCAATGTCAAAAAAAAACGATGAGGCAGCGAAAAGAAATAGAGCCGACGGTGCCTAGTGCATTGTCGTATTCAATGGGGGATATTTAAACCCATCCAAAATCGAGTAACAATTGGAGGACAAGTCTGGTGCCAGCACCCGCGGTAATTCCAGCTCCAAAAGCGTATATTAATGCTGTTGCTGTTAAAGGGTTCGTAGTTGAATTGAGGGCCTTTGAGGTGCAATGGTTTGTCCCGTCCACTTCGGATTGGTGACCCATGCCCTTGAGGTCCGTGAACACTCAGAAACAAGAAACACGGGAGTGGTACCTTTCCTGATTTACGCATGTCATGCATGCCAGGGGGCGCCCGTGATTTTTACTGTGACTAAAAAAGTGTGACCAAAGCAGTCATTCGACTTGAATTAGAAAGCATGGGATAACAAAGGAGCAGCCTATGGGCCACCGTTTCGGCTTTTGTTGGTTTTAAAAGTCCATTGGAGATTATGGGGCTGTGCGACAAGCGGCTGGGTGTATTCCCCTTTACTGGGGGCACCCGTCGCCTTTGTGAGAAATCCGTGGCGTTAATTGTATAGGCTTCGGTTTATCAATTTCGTCGCCTTCTCGCAACTCGCGGCATCCAGGAATGAAGGAGGGTAGTTCGGGGGAGAACGTACTGGTGCGTCAGAGGTGAAATTCTTAGACCGCACCAAGACGAACTACAGCGAAGGCATTCTTCAAGGATACCTTCCTCAATCAAGAACCAAAGTGTGGGGATCGAAGATGATTAGAGACCATTGTAGTCCACACTGCAAACGATGACACCCATGAATTGGGGAGTTTTTGGTCGTAGGCGAGGACGGGTTCATCTCGCTCCTTGTCTCGCCAATGTATATCAATTTACGTGCATATTCTTTTCGGTCCTCGCAAGGGGACCTTTAACGGGAATATCCTCAGCACGTTATCTGACTTCTTCACGCGAAAGCTTTGAGGTTACAGTCTCAGGGGGGAGTACGTTCGCAAGAGTGAAACTTAAAGAAATTGACGGAATGGCACCACAAGACGTGGAGCGTGCGGTTTAATTTGACTCAACACGGGGAACTTTACCAGATCCGGACAGGGTGAGGATTGACAGATTGAGTGTTCTTTCTCGATCCCCTGAATGGTGGTGCATGGCCGCTTTTGGTCGGTGGAGTGATTTGTTTGGTTGATTCCGTCAACGGACGAGATCCAAGCTGCCCAGTAGGATTCAGAATTGCCCATAGGATAGCAATCCCTTCCGCGGGTTTTACCCAAGGTGGGGCGGTATTCGTTTGTATCCTTCTCTGCGGGATTCCTTGTTTTGCACAAGGTGAGATTTTGGGCAACAGCAGGTCTGTGATGCTCCTCAATGTTCTGGGCGACACGCGCACTACAATGTCAGTGAGAACAAGAAAAACGACTTTTGTCGGACCTACTTGATCAAAAGAGTGGGAAAACCCCGGAATCACATAGACCCACTTGGGACCGAGTATTGCAATTATTGGTCGCGCAACGAGGAATGTCTCGTAGGCGCAGCTCATCAAACTGTGCCGATTACGTCCCTGCCATTTGTACACACCGCCCGTCGTTGTTTCCGATGATGGTGCAATACAGGTGATCGGACAGTCGGGTTTTTAACTCGGCCGAAAGTTCACCGATATTTCTT</ns2:sequence><ns2:name>KT728379.1_Trypanosoma_thomasbancrofti_strain_RHE/B40338/AUS/2015/TB1_18S_ribosomal_RNA_gene,_partial_sequence</ns2:name></ns2:Sequence><ns2:Sequence dsseqid="sq188" id="sq188"><ns2:sequence>TTAGCCATGCATGCCTCAGAATCACTGCATTGCAGGAATCTGCGCATGGCTCATTACATCAGACGTAATCTGCCGCAAAAATATTGCGGTTTCCGCAACATTGGATAACTTGGCGAAACGCCAAGCTAATACATGAACCAAAGGGACGCTCTCTGTTCCGGCGGTGGGGCAACTCACCGCCATGGGACGTCCAGCGAATGAATGAAAGTAAAATCAATGCCTTAACCGGCAGTAACACCCAGAAGTGTTGACTCAATTCATTCCGTGCGAAAGCCGGGTTTTACCCGGCGTCTTTTGACGAACAACTGCCCTATCAGCCAGTGATGGCCGTGTAGTGGACTGCCATGGCGTTGACGGGAGCGGGGGATTAGGGTTCGATTCCGGAGAGGGAGCCTGAGAAATAGCTACCACTTCTACGGAGGGCAGCAGGCGCGCAAATTGCCCAATGTCAAAAAAAAACGATGAGGCAGCGAAAAGAAATAGAGCCGACGGTGCCTAGTGCATTGTCGTATTCAATGGGGGATATTTAAACCCATCCAAAATCGAGTAACAATTGGAGGACAAGTCTGGTGCCAGCACCCGCGGTAATTCCAGCTCCAAAAGCGTATATTAATGCTGTTGCTGTTAAAGGGTTCGTAGTTGAATTGAGGGCCTTTGAGGTGCAATGGTTTGTCCCGTCCACTTCGGATTGGTGACCCATGCCCTTGAGGTCCGTGAACACTCAGAAACAAGAAACACGGGAGTGGTACCTTTCCTGATTTACGCATGTCATGCATGCCAGGGGGCGCCCGTGATTTTTACTGTGACTAAAAAAGTGTGACCAAAGCAGTCATTCGACTTGAATTAGAAAGCATGGGATAACAAAGGAGCAGCCTATGGGCCACCGTTTCGGCTTTTGTTGGTTTTAAAAGTCCATTGGAGATTATGGGGCTGTGCGACAAGCGGCTGGGTGTATTCCCCTTTACTGGGGGCACCCGTCGCCTTTGTGAGAAATCCGTGGCGTTAATTGTATAGGCTTCGGTTTATCAATTTCGTCGCCTTCTCGCAACTCGCGGCATCCAGGAATGAAGGAGGGTAGTTCGGGGGAGAACGTACTGGTGCGTCAGAGGTGAAATTCTTAGACCGCACCAAGACGAACTACAGCGAAGGCATTCTTCAAGGATACCTTCCTCAATCAAGAACCAAAGTGTGGGGATCGAAGATGATTAGAGACCATTGTAGTCCACACTGCAAACGATGACACCCATGAATTGGGGAGTTTTTGGTCGTAGGCGAGGACGGGTTCATCTCGCTCCTTGTCTCGCCAATGTATATCAATTTACGTGCATATTCTTTTCGGTCCTCGCAAGGGGACCTTTAACGGGAATATCCTCAGCACGTTATCTGACTTCTTCACGCGAAAGCTTTGAGGTTACAGTCTCAGGGGGGAGTACGTTCGCAAGAGTGAAACTTAAAGAAATTGACGGAATGGCACCACAAGACGTGGAGCGTGCGGTTTAATTTGACTCAACACGGGGAACTTTACCAGATCCGGACAGGGTGAGGATTGACAGATTGAGTGTTCTTTCTCGATCCCCTGAATGGTGGTGCATGGCCGCTTTTGGTCGGTGGAGTGATTTGTTTGGTTGATTCCGTCAACGGACGAGATCCAAGCTGCCCAGTAGGATTCAGAATTGCCCATAGGATAGCAATCCCTTCCGCGGGTTTTACCCAAGGTGGGGCGGTATTCGTTTGTATCCTTCTCTGCGGGATTCCTTGTTTTGCACAAGGTGAGATTTTGGGCAACAGCAGGTCTGTGATGCTCCTCAATGTTCTGGGCGACACGCGCACTACAATGTCAGTGAGAACAAGAAAAACGACTTTTGTCGGACCTACTTGATCAAAAGAGTGGGAAAACCCCGGAATCACATAGACCCACTTGGGACCGAGTATTGCAATTATTGGTCGCGCAACGAGGAATGTCTCGTAGGCGCAGCTCATCAAACTGTGCCGATTACGTCCCTGCCATTTGTACACACCGCCCGTCGTTGTTTCCGATGATGGTGCAATACAGGTGATCGGACAGTCGGGTTTTTAACTCGGCCGAAAGTTCACCGATATTTCTT</ns2:sequence><ns2:name>KT728388.1_Trypanosoma_thomasbancrofti_strain_RHE/B30188/AUS/2015/TB1_18S_ribosomal_RNA_gene,_partial_sequence</ns2:name></ns2:Sequence><ns2:Sequence dsseqid="sq190" id="sq190"><ns2:sequence>TTAGCCATGCATGCCTCAGAATCACTGCATTGCAGGAATCTGCGCATGGCTCATTACATCAGACGTAATCTGCCGCAAAAATGTTGCGGTCTCCGCAAAATTGGATAACTTGGCGAAACGCCAAGCTAATACATGAATTAAAGGACGCGTTCTGTTCCGGCGGTGGGGCAACTTGCCGCCTTGGCGCGTCCGGCGAATGAATGAAAGTAAAACCAACGCCTTCACCGGCAGTAAACACTTAGAAGTGCTGACTCAATTCATTCCGTGCGAAAGCTGGGTTTTTTACCTGGCGTCTTTTGACGAACAACTGCCCTATCAGCCAGCGATGGCCGTGTAGTGGACTGCCATGGCGTTGACGGGAGCGGGGGATTAGGGTTCGATTCCGGAGAGGGAGCCTGAGAAATAGCTACCACTTCTACGGAGGGCAGCAGGCGCGCAAATTGCCCAATGTCAAAAAAAAACGATGAGGCAGCGAAAAGAAATAGAGCCGAGAGCGCCTTTGGCGTTGTCGTTTTCAATGGGGGATATTTAAACCCATCCAAAATCGAGTAACAATTGGAGGACAAGTCTGGTGCCAGCACCCGCGGTAATTCCAGCTCCAAAGCGTATATTAATGCTGTTGCTGTTAAAGGGTTCGTAGTTGAACTGTGGGCCTTTGAGGCGCATTGGTTTTGTCCCGTCCACTTCGGATCGGTGACCCATGCCCTTGAGGTCCGTGAACACACAGAACCAAGAAACACGGGAGTGGTACCTTTCCTGATTTTCGCATGTCATGCATGCCAGGGGGCGCCCGTGATTTTTTACTGTGACTAAAAAAGTGTGACCAAAGCAGTCAGTCGACTTGAATTAGAAAGCATGGGATAACAAAGGAGCAGCCTATGGGCCACCGTTTCGGCTTTTGTTGGTTTTAAAAGTCCATTGGAGATTATGGGGCTGCGCGACAAGCGGTTGGGTGTGTCTTCTTTAAGGAGAGGCAACCATCGCCTTTGTGGGAAATCTGTGTCCATTCCCCGGGTGCTTCGGTATCTCGTGTGTTTTGGCGCCTTCCCTCAACTCGTGGCTTCCAGGAATGAAGGAGGGTAGTTCGGGGGAGAACGTACTGGTGCGTCAGAGGTGAAATTCTTAGACCGCACCAAGACGAACTACAGCGAGGGCATTCTTCAAGGATACCTTCCTCAATCAAGAACCAGAGTGTGGGGATCGAAGATGATTAGAGACCATTGTAGTCCACACTGCAAACGATGACACCCATGAATTGGGGAGTTTTTGGTCGCAGGCGGAGTCGGGGTTCGCCCCGCACTTTTCGCCTCACCAATAGATATCAATTTACGTGCATATTCTATTCGTCCCTCGCAAGGGGGGCCTATAACGGGAATATCCTCAGCACGTTATCTGACTTCTTCACGCGAAAGCTTTGAGGTTACAGTCTCAGGGGGGAGTACGTTCGCAAGGGTGAAACTTAAAGAAATTGACGGAATGGCACCACAAGACGTGGAGCGTGCGGTTTAATTTGACTCAACACGGGGAACTTTACCAGATCCGGACAGGGTGAGGATTGACAGATTGAGTGTTCTTTCTCGATCCCCTGAATGGTGGTGCATGGCCGCTTTTGGTCGGTGGAGTGATTTGTTTGGTTGATTCCGTCAACGGACGAGATCCAAGCTGCCCAGTAGGATTCAGGATTGTCCATAGGATAGCAATCCCTTCCGCGGGTTTTACCCAAGGGGGGGCGGTATCCAGTTGAATCCTTCTCTGCGGGATTCCTTGTTTCGCGCAAGGTGAGATTTTGGGCAACAGCAGGTCTGTGATGCTCCTCAATGTTCTGGGCGACACGCGCACTACAATGTCAGTGAGAACAAGAAAAACGACTTTTGTCGGACCTACTCGATCAAAAGAGTGGGGAAACCCCGGAATCACATAGACCCACTTGGGACCGAGTATTGCAATTATTGGTCGCGCAACGAGGAATGTCTCGTAGGCGCAGCTCATCAAACTGTGCCGATTACGTCCCTGCCATTTGTACACACCGCCCGTCGTTGTTTCCGATGATGGTGGAATACAGGTGATCGGACAGTCGAGCGTCTCGCTTGACTGAAAGTTCACCGATATTTCTT</ns2:sequence><ns2:name>AB828161.1_Trypanosoma_sp._Coma6_gene_for_18S_ribosomal_RNA,_partial_sequence</ns2:name></ns2:Sequence><ns2:Sequence dsseqid="sq192" id="sq192"><ns2:sequence>TTAGCCATGCATGCCTCAGAATCACTGCATTGCAGGAATTTGCGCATGGCTCATTACATCAGACGTAATCTGCCGCAAAAATGTTGCGGTCTCCGCAAAATTGGATAACTTGGCGAAACGCCAAGCTAATACATGAATTAAAGGACGCGTTCTGTTCCGGCGGTGGGGCAACTTGCCGCCTTGGCGCGTCCGGCGAATGAATGAAAGTAAAACCAACGCCTTCACCGGCAGTAAACACTTAGAAGTGCTGACTCAATTCATTCCGTGCGAAAGCTGGGTTTTTTACCTGGCGTCTTTTGACGAACAACTGCCCTATCAGCCAGCGATGGCCGTGTAGTGGACTGCCATGGCGTTGACGGGAGCGGGGGATTAGGGTTCGATTCCGGAGAGGGAGCCTGAGAAATAGCTACCACTTCTACGGAGGGCAGCAGGCGCGCAAATTGCCCAATGTCAAAAAAAAACGATGAGGCAGCGAAAAGAAATAGAGCCGAGAGCGCCTTTGGCGTTGTCGTTTTCAATGGGGGATATTTAAACCCATCCAAAATCGAGTAACAATTGGAGGACAAGTCTGGTGCCAGCACCCGCGGTAATTCCAGCTCCAAAAGCGTATATTAATGCTGTTGCTGTTAAAGGGTTCGTAGTTGAACTGTGGGCCTTTGAGGCGCATTGGTTTTGTCCCGTCCACTTCGGATCGGTGACCCATGCCCTTGAGGTCCGTGAACACACAGAACCAAGAAACACGGGAGTGGTACCTTTCCTGATTTTCGCATGTCATGCATGCCAGGGGGCGCCCGTGATTTTTTACTGTGACTAAAAAAGTGTGACCAAAGCAGTCAGTCGACTTGAATTAGAAAGCATGGGATAACAAAGGAGCAGCCTATGGGCCACCGTTTCGGCTTTTGTTGGTTTTAAAAGTCCATTGGAGATTATGGGGCTGCGCGACAAGCGGTTGGGTGTGTCTTCTTTAAGGAGAGGCAACCATCGCCTTTGTGGGAAATCTGTGTCCATTCCCCGGGTGCTTCGGTATCTCGTGTGTTTTGGCGCCTTCCCTCAACTCGTGGCTTCCAGGAATGAAGGAGGGTAGTTCGGGGGAGAACGTACTGGTGCGTCAGAGGTGAAATTCTTAGACCGCACCAAGACGAACTACAGCGAAGGCATTCTTCAAGGATACCTTCCTCAATCAAGAACCAGAGTGTGGGGATCGAAGATGATTAGAGACCATTGTAGTCCACACTGCAAACGATGACACCCATGAATTGGGGAGTTTTTGGTCGCAGGCGGAGTCGGGGTTCGCCCCGCACTTTTCGCCTCACCAATAGATATCAATTTACGTGCATATTCTATTCGTCCCTCGCAAGGGGGGCCTATAACGGGAATATCCTCAGCACGTTATCTGACTTCTTCACGCGAAAGCTTTGAGGTTACAGTCTCAGGGGGGAGTACGTTCGCAAGGGTGAAACTTAAAGAAATTGACGGAATGGCACCACAAGACGTGGAGCGTGCGGTTTAATTTGACTCAACACGGGGAACTTTACCAGATCCGGACAGGGTGAGGATTGACAGATTGAGTGTTCTTTCTCGATCCCCTGAATGGTGGTGCATGGCCGCTTTTGGTCGGTGGAGTGATTTGTTTGGTTGATTCCGTCAACGGACGAGATCCAAGCTGCCCAGTAGGATTCAGGATTGTCCATAGGATAGCAATCCCTTCCGCGGGTTTTACCCAAGGGGGGGCGGTATCCAGTTGAATCCTTCTCTGCGGGATTCCTTGTTTCGCGCAAGGTGAGATTTTGGGCAACAGCAGGTCTGTGATGCTCCTCAATGTTCTGGGCGACACGCGCACTACAATGTCAGTGAGAACAAGAAAAACGACTTTTGTCGGACCTACTCGATCAAAAGAGTGGGGAAACCCCGGAATCACATAGACCCACTTGGGACCGAGTATTGCAATTATTGGTCGCGCAACGAGGAATGTCTCGTAGGCGCAGCTCATCAAACTGTGCCGATTACGTCCCTGCCATTTGTACACACCGCCCGTCGTTGTTTCCGATGATGGTGGAATACAGGTGATCGGACAGTCGAGCGTCTCGCTTGACTGAAAGTTCACCGATATTTCTT</ns2:sequence><ns2:name>AB828160.1_Trypanosoma_sp._Coma5_gene_for_18S_ribosomal_RNA,_partial_sequence</ns2:name></ns2:Sequence><ns2:Sequence dsseqid="sq194" id="sq194"><ns2:sequence>CCATGCATGCCTCAGAATCACTGCATTGCAGGAATCTGCGCATGGCTCATTACATCAGACGTAATCTGCCGCAAAAATCTTGCGGTTTCCGCAACATTGGATAACTTGGCGAAACGCCAAGCTAATACATGAACCAAAGGGACGTTCTCTGTTCCGGCGGTGGGGCAACTCACTGTCATGGGGCGTCCAGCGAATGAATGAAAATAAAACCAATGCCTTCACCGGCAGTAACACCCAGAAGTGTTGACTCAATTCATTCCGTGCGAAAGCTGGATTTCTTATCCGGCGTCTTTTGACGAACAACTGCCCTATCAGCCAGTGATGGCCGTGTAGTGGACTGCCATGGCGTTGACGGGAGCGGGGGATTAGGGTTCGATTCCGGAGAGGGAGCCTGAGAAATAGCTACCACTTCTACGGAGGGCAGCAGGCGCGCAAATTGCCCAATGTCAAAAAAAAACGATGAGGCAGCGAAAAGAAATAGAGCCGACAGTGCCTAGTGCATTGTCGTTTTCAATGGGGGATATTTAAACCCATCCAAAATCGAGTAACAATTGGAGGACAAGTCTGGTGCCAGCACCCGCGGTAATTCCAGCTCCAAAAGCGTATATTAATGCTGTTGCTGTTAAAGGGTTCGTAGTTGAATTGTGGGCCTTTGAGGCGCAATGGTTTGTCCCGTCCACCTCGGATTGGTGACCCATGCCCTTGAGGTCCGTGAACACTCAGAAACAAGAAACACGGGAGCGGTTCCTTCCTGATTTTCGCATGTCATGCATGCCAGGGGGCGTCCGTGATTTTTACTGTGACTAAAAAAGTGTGACCAAAGCAGTCATTCGACTTGAATTAGAAAGCATGGGATAACAAAGGAGCAGCCTATGGGCCACCGTTTCGGCTTTTGTTGGTTTTAAAAGTCCATTGGAGATTATGGCGTCGTGCGACAAGCGTCTGGGTGTTTTCCCATTTTGGGGCACCCGTCGCCTTTGCGGGAAATCCGTGTCGGTGTTGATGAGCTTCGGCCCATCTCTCCGGCGCCTTCCCGTGACTCACGGCATCCAGGAATGAAGGAGGGTAGTTCGGGGGAGAACGTACTGGCGCGTCAGAGGTGAAATTCTTAGACCGCGCCAAGACGAACTACAGCGAAGGCATTCTTCAAGGATACCTTCCTCAATCAAGAACCAAAGTGTGGGGATCGAAGATGATTAGAGACCATTGTAGTCCACACTGCAAACGATGACACCCATGAATTGGGGAATTTTTGGTCGTAGGCGAGGTCGGGTTCATCTCGCTCCTCGCCTCGCCAATGGATATCAATTTACGTGCATATTCTTTTCGGTCCTCGCAAGGGGGCCTTTAACGGGAATATCCTCAGCACGTTATCTGACTTCTTCACGCGAAAGCTTTGAGGTTACAGTCTCAGGGGGGAGTACGTTCGCAAGAGTGAAACTTAAAGAAATTGACGGAATGGCACCACAAGACGTGGAGCGTGCGGTTTAATTTGACTCAACACGGGGAACTTTACCAGATCCGGACAGGGTGAGGATTGACAGATTGAGTGTTCTTTCTCGATCCCCTGAATGGTGGTGCATGGCCGCTTTTGGTCGGTGGAGTGATTTGTTTGGTTGATTCCGTCAACGGACGAGATCCAAGCTGCCCAGTAGGATTCAGAATTGCCCATAGGATAGCAATCCCCTCCGCGGGTTTTTCCCAAGGAGGGGTGATATTCGTTTGTATCCTTCTCTGCGGGATTCCTTGTTTTGCGCAAGGTGAGATTTTGGGCAACAGCAGGTCTGTGATGCTCCTCAATGTTCTGGGCGACACGCGCACTACAATGTCAGTGGGAACAAGAAAAACGACTTTTGTCGGACCTACTTGATCAAAAGAGTGGGAAAACCTCGGAATCACATAGACCCACTTGGGACCGAGTATTGCAATTATTGGTCGCGCAACGAGGAATGTCTCGTAGGCGCAGCTCATCAAACTGTGCCGATTACGTCCCTGCCATTTGTACACACCGCCCGTCGTTGTTTCCGATGATGGTGCAATACAGGTGAACGGACAGTCGAACGTTTCGTTTGACCGAAAGTTCACCGATATTTCTTCAATAGAGGAAGCAAAAGTC</ns2:sequence><ns2:name>JX178196.1_Trypanosoma_cf._cervi_PJH-2013_isolate_WTD_A5_clone_Cl_1_18S_ribosomal_RNA_gene,_partial_sequence</ns2:name></ns2:Sequence><ns2:Sequence dsseqid="sq196" id="sq196"><ns2:sequence>TTAGCCATGCATGCCTCAGAATCACTGCATTGCAGGAATCTGCGCATGGCTCATTACATCAGACGTAATCTGCCGCAAAAATTTTGCGGTCTCCGCAACATTGGATAACTTGGCGAAAAGCCAAGCTAATACATGAACCAACGGGGCGCTCTCTGTTCCGGCGGTGGGGCAACTCACCGCCTTGGGACGCCCAGCGAATGAATGAAAGTAAAACCAATGCCTTCACTGGCAGTAACACCCAGAAGTGTTGACTCAATTCATTCCGTGCGAAAGCCGGGTTTTTTACTCGGCGTCTTTCGACGAACAACTGCCCTATCAGCCAGCGATGGCCGTGTAGTGGACTGCCATGGCGTTGACGGGAGCGGGGGATTAGGGTTCGATTCCGGAGAGGGAGCCTGAGAAATAGCTACCACTTCTACGGAGGGCAGCAGGCGCGCAAATTGCCCAATGTCAAAAAAAAACGATGAGGCAGCGAAAAGAAATAGAGCCGACAGTACCTTTTGGTATTGTCGTTTTCAATGGGGGATATTTAAATCCATCGAAAATCGAGTAACAATTGGAGGACAAGTCTGGTGCCAGCACCCGCGGTAATTCCAGCTCCAAAAGCGTATATTAATGCTGTTGCTGTTAAAGGGTTCGTAGTTGAATTGTGGGCCTTTGAGGCGCAATGGTTTTGTCCCGTCCACTTCGGATTGGTGACCCATGCCCTTGAGGTCCGTGAACACACAGAAACAAGAAACACGGGAGTGGTACCCTTCCTGATTTTCGCATGTCATGCATGCCAGGGGGCGCCCGTGATTTTTACTGTGACTAAAAAAGTGTGACCAAAGCAGTCAGTCGACTTGAATTAGAAAGCATGGGATAACAAAGGAGCAGCCTATGGGCCACCGTTTCGGCTTTTGTTGGTTTTAAAAGTCCATTGGAGATTATGGAACTGTGTGACAAGTGGCTGGGTGTTATTCCCCCTTTACTGGGGGCACCCGTCGCCTTCGTCGGAAATCCGTGTCGGGTTAAAGGGGCTTCGGCTTTCTTGATTCGGCACCTTCTCATGACTCGCGGTTTCCAGGAATGAAGGAGGGTAGTTCGGGGGAGAACGTACTGGGGCGTCAGAGGTGAAATTCTTAGACCGCACCAAGACGAACTACAGCGAAGGCATTCTTCAAGGATACCTTCCTCAATCAAGAACCAAAGTGTGGGGATCGAAGATGATTAGAGACCATTGTAGTCCACACTGCAAACGATGACACCCATGAATTGGGGAGTTTTTTGGTCGTAGGCGAGATCGGGCTTAGCCCCGTTCTCTCGTTTCGCCAATATATATCAATTTACGTGCATATTCTTTTCGGCCTCCTTTAACCGGGGGGTCTCTTACGGGAATATCCTCAGCACGTTATCTGACTTCTTCACGCGAAAGCTTTGAGGTTACAGTCTCAGGGGGGAGTACGTTCGCAAGAGTGAAACTTAAAGAAATTGACGGAATGGCACCACAAGACGTGGAGCGTGCGGTTTAATTTGACTCAACACGGGGAACTTTACCAGATCCGGACAGGGTGAGGATTGACAGATTGAGTGTTCTTTCTCGATCCCCTGAATGGTGGTGCATGGCCGCTTTTGGTCGGTGGAGTGATTTGTTTGGTTGATTCCGTCAACGGACGAGATCCAAGCTGCCCAGTAGGATTCAGAATTGCCCATAGGATAGCAATCCCTTCCGCGGGTTTTACCCAAGGGGGGGCGGTATTCGTTTGTATCCTTCTCTGCGGGATTCCTTGTTTTGCACAAGGTGAGATTTTGGGCAACAGCAGGTCTGTGATGCTCCTCAATGTTCTGGGCGACACGCGCACTACAATGTCAGTGAGAACAAGAAAAACGACTTTGGTCGAACCTACTTGATCAAAAGAGTGGGGAAACCCCGGAATCACATAGACCCACTTGGGACCGAGTATTGCAATTATTGGTCGCGCAACGAGGAATGTCTCGTAGGCGCAGCTCATCAAACTGTGCCGATTACGTCCCTGCCATTTGTACACACCGCCCGTCGTTGTTTCCGATGATGGTGCAATACAGGTGATCGGACAGTCGAGTGTCTCACTCGACCGAAAGTTCACCGATATTTCTT</ns2:sequence><ns2:name>AF416561.1_Trypanosoma_sp._CUL1_18S_ribosomal_RNA_gene,_complete_sequence</ns2:name></ns2:Sequence><ns2:Sequence dsseqid="sq198" id="sq198"><ns2:sequence>CCATGCATGCCTCAGAATCACTGCATTGCAGGAATCTGCGCATGGCTCATTACATCAGACGTAATCTGCCGCAAAAATCTTGCGGTTTCCGCAACATTGGATAACTTGGCGAAACGCCAAGCTAATACATGAACCAAAGGGACGTTCTCTGTTCCGGCGGTGGGGCAACTCACTGTCATGGGGCGTCCAGCGAATGAATGAAAATAAAACCAATGCCTTCACCGGCAGTAACACCCAGAAGTGTTGACTCAATTCATTCCGTGCGAAAGCTGGATTTCTTATCCGGCGTCTTTTGACGAACAACTGCCCTATCAGCCAGTGATGGCCGTGTAGTGGACTGCCATGGCGTTGACGGGAGCGGGGGATTAGGGTTCGATTCCGGAGAGGGAGCCTGAGAAATAGCTACCACTTCTACGGAGGGCAGCAGGCGCGCAAATTGCCCAATGTCAAAAAAAAACGATGAGGCAGCGAAAAGAAATAGAGCCGACAGTGCCTAGTGCATTGTCGTTTTCAATGGGGGATATTTAAACCCATCCAAAATCGAGTAACAATTGGAGGACAAGTCTGGTGCCAGCACCCGCGGTAATTCCAGCTCCAAAAGCGTATATTAATGCTGTTGCTGTTAAAGGGTTCGTAGTTGAATTGTGGGCCTTTGAGGCGCAATGGTTTGTCCCGTCCACCTCGGATTGGTGACCCATGCCCTTGAGGTCCGTGAACACTCAGAAACAAGAAACACGGGAGCGGTTCCTTTCTGATTTTCGCATGTCATGCATGCCAGGGGGCGTCCGTGATTTTTACTGTGACTAAAAAAGTGTGACCAAAGCAGCCATTCGACTTGAATTAGAAAGCATGGGATAACAAAGGAGCAGCCTATGGGCCACCGTTTCGGCTTTTGTTGGTTTTAAAAGTCCATTGGAGATTATGGCGTCGTGCGACAAGCGTCTGGGTGTTTTCCCATTTTGGGGCACCCGTCGCCTTTGCGGGAAATCCGTGTCGGTGTTGATGAGCTTCGGCCCATCTCTCCGGCGCCTTCCCGTGACTCACGGCATCCAGGAATGAAGGAGGGTAGTTCGGGGGAGAACGTACTGGCGCGTCAGAGGTGAAATTCTTAGACCGCGCCAAGACGAACTACAGCGAAGGCATTCTTCAAGGATACCTTCCTCAATCAAGAACCAAAGTGTGGGGATCGAAGATGATTAGAGACCATTGTAGTCCACACTGCAAACGATGACACCCATGAATTGGGGAATTTTTGGTCGTAGGCGAGGTCGGGTTCATCTCGCTCCTCGCCTCGCCAATGGATATCAATTTACGTGCATATTCTTTTCGGTCCTCGCAAGGGGGCCTTTAACGGGAATATCCTCAGCACGTTATCTGACTTCTTCACGCGAAAGCTTTGAGGTTACAGTCTCAGGGGGGAGTACGTTCGCAAGAGTGAAACTTAAAGAAATTGACGGAATGGCACCACAAGACGTGGAGCGTGCGGTTTAATTTGACTCAACACGGGGAACTTTACCAGATCCGGACAGGGTGAGGATTGACAGATTGAGTGTTCTTTCTCGATCCCCTGAATGGTGGTGCATGGCCGCTTTTGGTCGGTGGAGTGATTTGTTTGGTTGATTCCGTCAACGGACGAGATCCAAGCTGCCCAGTAGGATTCAGAATTGCCCATAGGATAGCAATCCCCTCCGCGGGTTTTTCCCAAGGAGGGGCGATATTCGTTTGTATCCTTCTCTGCGGGATTCCTTGTTTTGCGCAAGGTGAGATTTTGGGCAACAGCAGGTCTGTGATGCTCCTCAATGTTCTGGGCGACACGCGCACTACAATGTCAGTGAGAACAAGAAAAACGACTTTTGTCGGACCTACTTGATCAAAAGAGTGGGAAAACCCCGGAATCACATAGACCCACTTGGGACCGAGTATTGCAATTATTGGTCGCGCAACGAGGAATGTCTCGTAGGCGCAGCTCATCAAACTGTGCCGATTACGTCCCTGCCATTTGTACACACCGCCCGTCGTTGTTTCCGATGATGGTGCAATACAGGTGAACGGACAGTCGAACGTTTCGTTTGACCGAAAGTTCACCGATATTTCTTCAATAGAGGAAGCAAAAGTC</ns2:sequence><ns2:name>JX178192.1_Trypanosoma_cf._cervi_PJH-2013_isolate_WTD_A1_clone_Cl_1_18S_ribosomal_RNA_gene,_partial_sequence</ns2:name></ns2:Sequence><ns2:Sequence dsseqid="sq200" id="sq200"><ns2:sequence>TTAGCCATGCATGCCTCAGAATCACTGCATTGCAGGAATCTGCGCATGGCTCATTACATCAGACGTAATCTGCCGCAAAAATTTTGCGGTCTCCGCAACATTGGATAACTTGGCGAAACGCCAAGCTAATACATGAACCAACGGGGCGCTCTCTGTTCCGGCGGTGGGGCAACTCACCGCCTTGGGACGCCCAGCGAATGAATGAAAGTAAAACCAATGCCTTCACTGGCAGTAACACCCAGAAGTGTTGACTCAATTCATTCCGTGCGAAAGCCGGGTTATTTACCCGGCGTCTTTTGACGAACAACTGCCCTATCAGCCAGCGATGGCCGTGTAGTGGACTGCCATGGCGTTGACGGGAGCGGGGGATTAGGGTTCGATTCCGGAGAGGGAGCCTGAGAAATAGCTACCACTTCTACGGAGGGCAGCAGGCGCGCAAATTGCCCAATGTCGAAAAAAAACGATGAGGCAGCGAAAAGAAATAGAGCCGACAGTACCTTTTGGTATTGTCGTTTTCAATGGGGGATATTTAAATCCATCGAAAATCGAGTAACAATTGGAGGACAAGTCTGGTGCCAGCACCCGCGGTAATTCCAGCTCCAAAAGCGTATATTAATGCTGTTGCTGTTAAAGGGTTCGTAGTTGAATTGTGGGCCTTTGAGGCGCAATGGTTTTGTCCCGTCCACTTCGGATTGGTGACCCATGCCCTTGAGGTCCGTGAACACACAGAAACAAGAAACACGGGAGCGGTACCCTTCCTGATTTTCGCATGTCATGCATGCCAGGGGGCGCCCGTGATTTTTACTGTGACTAAAAAAGTGTGACCAAAGCAGTCAGTCGACTTGAATTAGAAAGCATGGGATAACAAAGGAGCAGCCTATGGGCCACCGTTTCGGCTTTTGTTGGTTTTAAAAGTCCATTGGAGATTATGGAACTGTGTGACAAGCGGCCGGGTGTTATTCCCCCTTTACTGGGGGGCACCCGTCGCCTTCGTGGGAAATCCGTGTCGAGTTAAAGGGGCTTCGGCTTTCTTGATTCGGCACCTTCCCATGACTCGCGGTTTCCAGGAATGAAGGAGGGTAGTTCGGGGGAGAACGTACTGGGGCGTCAGAGGTGAAATTCTTAGACCGCACCAAGACGAACTACAGCGAAGGCATTCTTCAAGGATACCTTCCTCAATCAAGAACCAAAGTGTGGGGATCGAAGATGATTAGAGACCATTGTAGTCCACACTGCAAACGATGACACCCATGAATTGGGGAGTTTTTTGGTCGTAGGCGAGGTCGGGCTTAGCCCCGTTCTCTCGTTTCGCCAATATATATCAATTTACGTGCATATTCTTTTCGGCCTCCTTTAACCGGGAGGTCTCTAACGGGAATATCCTCAGCACGTTATCTGACTTCTTCACGCGAAAGCTTTGAGGTTACAGTCTCAGGGGGGAGTACGTTCGCAAGAGTGAAACTTAAAGAAATTGACGGAATGGCACCACAAGACGTGGAGCGTGCGGTTTAATTTGACTCAACACGGGGAACTTTACCAGATCCGGACAGGGTGAGGATTGACAGATTGAGTGTTCTTTCTCGATCCCCTGAATGGTGGTGCATGGCCGCTTTTGGTCGGTGGAGTGATTTGTTTGGTTGATTCCGTCAACGGACGAGATCCAAGCTGCCCAGTAGGATTCAGAATTGCCCATAGGATAGCAATCCCTTCCGCGGGTTTTACCCAAGGGGGGGCGGTATTCGTTTGTATCCTTCTCTGCGGGATTCCTTGTTTTGCACAAGGTGAGATTTTGGGCAACAGCAGGTCTGTGATGCTCCTCAATGTTCTGGGCGACACGCGCACTACAATGTCAGTGAGAACAAGAAAAACGACTTTGGTCGAACCTACTTGATCAAAAGAGTGGGGAAACCCCGGAATCACATAGACCCACTTGGGACCGAGTATTGCAATTATTGGTCGCGCAACGAGGAATGTCTCGTAGGCGCAGCTCATCAAACTGTGCCGATTACGTCCCTGCCATTTGTACACACCGCCCGTCGTTGTTTCCGATGATGGTGCAATACAGGTGATCGGACAGTCGAGTGTCTCACTCGACCGAAAGTTCACCGATATTTCTT</ns2:sequence><ns2:name>AB828159.1_Trypanosoma_sp._Coma4_gene_for_18S_ribosomal_RNA,_partial_sequence</ns2:name></ns2:Sequence><ns2:Sequence dsseqid="sq202" id="sq202"><ns2:sequence>CCATGCATGCCTCAGAATCACTGCATTGCAGGAATCTGCGCATGGCTCATTACATCAGACGTAATCTGCCGCAAAAATCTTGCGGTTTCCGCAACATTGGATAACTTGGCGAAACGCCAAGCTAATACATGAACCAAAGGGACGTTCTCTGTTCCGGCGGTGGGGCAACTCACTGTCATGGGGCGTCCAGCGAATGAATGAAATTAAAACCAATGCCTTCACCGGCAGTAACACCCAGAAGTGTTGACTCAATTCATTCCGTGCGAAAGCTGGATTTCTTATCCGGCGTCTTTTGACGAACAACTGCCCTATCAGCCAGTGATGGCCGTGTAGTGGACTGCCATGGCGTTGACGGGAGCGGGGGATTAGGGTTCGATTCCGGAGAGGGAGCCTGAGAAATAGCTACCACTTCTACGGAGGGCAGCAGGCGCGCAAATTGCCCAATGTCAAAAAAAAACGATGAGGCAGCGAAAAGAAATAGAGCCGACAGTGCCTAGTGCATTGTCGTTTTCAATGGGGGATATTTAAACCCATCCAAAATCGAGTAACAATTGGAGGACAAGTCTGGTGCCAGCACCCGCGGTAATTCCAGCTCCAAAAGCGTATATTAATGCTGTTGCTGTTAAAGGGTTCGTAGTTGAATTGTGGGCCTTTGAGGCGCAATGGTTTGTCCCGTCCACCTCGGATTGGTGACCCATGCCCTTGAGGTCCGTGAACACTCAGAAACAAGAAACACGGGAGCGGTTCCTTCCTGATTTTCGCATGTCATGCATGCCAGGGGGCGTCCGTGATTTTTACTGTGACTAAAAAAGTGTGACCAAAGCAGTCATTCGACTTGAATTAGAAAGCATGGGATAACAAAGGAGCAGCCTATGGGCCACCGTTTCGGCTTTTGTTGGTTTTAAAAGTCCATTGGAGATTATGGCGTCGTGCGACAAGCGTCTGGGTGTTTTCCCATCTTTGGGGCACCCGTCGCCTTTGCGGGAAATCCGTGTCGGTGTTGATGAGCTTCGGCCCATCTCTCCGGCGCCTTCCCGTGACTCACGGCATCCAGGAATGAAGGAGGGTAGTTCGGGGGAGAACGTACTGGCGCGTCAGAGGTGAAATTCTTAGACCGCGCCAAGACGAACTACAGCGAAGGCATTCTTCAAGGATACCTTCCTCAATCAAGAACCAAAGTGTGGGGATCGAAGATGATTAGAGACCATTGTAGTCCACACTGCAAACGATGACACCCATGAATTGGGGAATTTTTGGTCGTAGGCGAGGTCGGGTTCATCTCGCTCCTCGCCTCGCCAATGGATATCAATTTACGTGCATATTCTTTTCGGTCCTCGCAAGGGGGCCTTTAACGGGAATATCCTCAGCACGTTATCTGACTTCTTCACGCGAAAGCTTTGAGGTTACAGTCTCAGGGGGGAGTACGTTCGCAAGAGTGAAACTTAAAGAAATTGACGGAATGGCACCACAAGACGTGGAGCGTGCGGTTTAATTTGACTCAACACGGGGAACTTTACCAGATCTGGACAGGGTGAGGATTGACAGATTGAGTGTTCTTTCTCGATCCCCTGAATGGTGGTGCATGGCCGCTTTTGGTCGGTGGAGTGATTTGTTTGGTTGATTCCGTCAACGGACGAGATCCAAGCTGCCCAGTAGGATTCAGAATTGCCCATAGGATAGCAATCCCCTCCGCGGGTTTTTCCCAAGGAGGGGCGATATTCGTTTGTATCCTTCTCTGCGGGATTCCTTGTTTTGCGCAAGGTGAGATTTTGGGCAACAGCAGGTCTGTGATGCTCCTCAATGTTCTGGGCGACACGCGCACTACAATGTCAGTGAGAACAAGAAAAACGACTTTTGTCGGACCTACTTGATCAAAAGAGTGGGAAAACCCCGGAATCACATAGACCCACTTGGGACCGAGTATTGCAATTATTGGTCGCGCAACGAGGAATGTCTCGTAGGCGCAGCTCATCAAACTGTGCCGATTACGTCCCTGCCATTTGTACACACCGCCCGTCGTTGTTTCCGATGATGGTGCAATACAGGTGAACGGACAGTCGAACGTTTCGTTTGACCGAAAGTTCACCGATATTTCTTCAATAGAGGAAGCAAAAGTC</ns2:sequence><ns2:name>JX178193.1_Trypanosoma_cf._cervi_PJH-2013_isolate_WTD_A1_clone_Cl_4_18S_ribosomal_RNA_gene,_partial_sequence</ns2:name></ns2:Sequence><ns2:Sequence dsseqid="sq204" id="sq204"><ns2:sequence>ATCTGCGCATGGCTCATTACATCAGACGTAATCTGCCGCAAAAATTTTGCGGTTTCCGCAACATTGGATAACTTGGCGAAACGCCAAGCTAATACATGAACCAAATGGACGCTCTCTGTTCCGGCGGCGGGGCAACTCGCCGTTATGGGACGTCCGGCGAATGAATGAAAGTAAAACCAATGCCTTCACCGGCAGTAACACCCAGAAGTGTTGACTCAATTCATTCCGTGCGAAAGCTGGGTTTTTTACCCGGCGTCTTTTGACGAACAACTGCCCTATCAGCCAGTGATGGCAGTGTAGTGGACTGCCATGGCGTTGACGGGAGCGGGGGATTAGGGTTCGATTCCGGAGAGGGAGCCTGAGAAATAGCTACCACTTCTACGGAGGGCAGCAGGCGCGCAAATTGCCCAATGTCAAAAAAAAACGATGAGGCAGCGAAAAGAAATAGAGCCGACAGTACCTTTGGTATTGTCGTATTCAATGGGGGATATTTAAACCCATCCAAAATCGAGTAACAATTGGAGGACAAGTCTGGTGCCAGCACCCGCGGTAATTCCAGCTCCAAAAGCGTATATTAATGCTGTTGCTGTTAAAGGGTTCGTAGTTGAATTGTGGGCCTTTGAGGCGCAATGGTTTTGTCCCGTCCACTTCGGATTGGTGACCCATGCCCTTGAGGTCCGTGAACACTCAGATACAAGAAACACGGGAGTGGTTCCCTTCTGATTTTCGCATGTCATGCATGCCAGGGGGCGCCCGTGATTTTTACTGTGACTAAAAAAGTGTGACCAAAGCAGTCATTCGACTTGAATTAGAAAGCATGGGATAACAAAGGAGCAGCCTATGGGCCACCGTTTCGGCTTTTGTTGGTTTTAAAAGTCCATTGGAGATTATGGGGCTGTGCGACAAGCGGCTGGGTGTTTCCCCTCTCGGGGGCACCCGTCGCCTTTGGGGGAAATCCGTGTCGGTTCGGGGGCTTCGGCTACTCGTTCCGGCGCCTTCCCTCAACTCGCGGCATCCAGGAATGAAGGAGGGTAGTTCGGGGGAGAACGTACTGGTGCGTCAGAGGTGAAATTCTTAGACCGCACCAAGACGAACTACAGCGAAGGCATTCTTCAAGGATACCTTCCTCAATCAAGAACCAAAGTGTGGGGATCGAAGATGATTAGAGACCATTGTAGTCCACACTGCAAACGATGACACCCATGAATTGGGGAATTTTTGGTCGCAGGCGAGGTCGGGTTCATCTCGCTCCTCGCCTCGCCAATGGATATCAATTTACGTGCATATTCTTTTCGGTCCTCGCAAGGGGACCTTTAACGGGAATATCCTCAGCACGTTATCTGACTTCTTCACGCGAAAGCTTTGAGGTTACAGTCTCAGGGGGGAGTACGTTCGCAAGAGTGAAACTTAAAGAAATTGACGGAATGGCACCACAAGACGTGGAGCGTGCGGTTTAATTTGACTCAACACGGGGAACTTTACCAGATCCGGACAGGGTGAGGATTGACAGATTGAGTGTTCTTTCTCGATTCCCTGAATGGTGGTGCATGGCCGCTTTTGGTCGGTGGAGTGATTTGTTTGGTTGATTCCGTCAACGGACGAGATCCAAGCTGCCCAGTAGGATTCAGAATTGCCCATAGGATAGCAATCCCTTCCGCGGGTTTTACCCAAGGGGGGGCGGTATTCGTTGTATCCTTCTCTGCGGGATTCCTTGTTTTGCGCAAGGTGAGATTTTGGGCAACAGCAGGTCTGTGATGCTCCTCAATGTTCTGGGCGACACGCGCACTACAATGTCAGTGAGAACAAGAAAAACGACTTTTGTCGGACCTACTTGATCAAAAGAGTGGGGAAACCCCGGAATCACATAGACCCACTTGGGACCGAGTATTGCAATTATTGGTCGCGCAACGAGGAATGTCTCGTAGGCGCAGCTCATCAAACTGTGCCGATTACGTCCCTGCCATTTGTACACACCGCCCGTCGTTGTTTCCGATGATGGTGCAATACAGGTGATCGGACAGTCGGGTGTTTCACCCGACCGAAAGTTCACCGATATTTCTTCAATAGAGGAAGCAAAAGTCGTAACAAGGTAGCTGTAGGTGAACCGCCAGCTGGATCA</ns2:sequence><ns2:name>EU596252.1_Trypanosoma_sp._610_18S_ribosomal_RNA_gene,_partial_sequence</ns2:name></ns2:Sequence><ns2:Sequence dsseqid="sq206" id="sq206"><ns2:sequence>TTAGCCATGCATGCCTCAGAATCACTGCATTGCAGGAATCTGCGCATGGCTCATTACATCAGACGTAATCTGCCGCAAAAATCTTGCGGTCTCCGCAACATTGGATAACTTGGCGAAACGCCAAGCTAATACATGAACCAACGGGGCGCTCTCTGTTCCGGCGGTGGGGCAACTCACCGCCTTGGGACGCCCAGCGAATGAATGAAAGTAAAACCAATGCCTTCACTGGCAGTAACACCCAGAAGTGTTGACTCAATTCATTCCGTGCGAAAGCCGGGTTTTTTACCCGGCGTCTTTTGACGAACAACTGCCCTATCAGCCAGCGATGGCCGTGTAGTGGACTGCCATGGCGTTGACGGGAGCGGGGGATTAGGGTTCGATTCCGGAGAGGGAGCCTGAGAAATAGCTACCACTTCTACGGAGGGCAGCAGGCGCGCAAATTGCCCAATGTCAAAAAAAAACGATGAGGCAGCGAAAAGAAATAGAGCCGACAGTACCTTTTGGTATTGTCGTTTTCAATGGGGGATATTTAAATCCATCGAAAATCGAGTAACAATTGGAGGACAAGTCTGGTGCCAGCACCCGCGGTAATTCCAGCTCCAAAAGCGTATATTAATGCTGTTGCTGTTAAAGGGTTCGTAGTTGAATTGTGGGCCTTTGAGGCGCAATGGTTTTGTCCCGTCCACTTCGGATTGGTGACCCATGCCCTTGAGGTCCGTGAACACACAGAAACAAGAAACACGGGAGTGGTACCCTTCCTGATTTTCGCATGTCATGCATGCCAGGGGGCGCCCGTGATTTTTACTGTGACTAAAAAAGTGTGACCAAAGCAGTCATTCGACTTGAATTAGAAAGCATGGGATAACAAAGGAGCAGCCTATGGGCCACCGTTTCGGCTTTTGTTGGTTTTAAAAGTCCATTGGAGATTATGGAACTGTGTGACAAGCGGCTGGGGTGTTGTTCCCCCTTTACTGGGGGGCACCCGTCGCCTTCGTGGGAAATCCGTGTCGAGTTAAAGGGGCTTCGGCTTTCCTTGATTCGGCACCTTCCCACGACTCGCGGTTTCCAGGAATGAAGGAGGGTAGTTCGGGGGAGAACGTACTGGGGCGTCAGAGGTGAAATTCTTAGACCGCACCAAGACGAACTACAGCGAAGGCATTCTTCAAGGATACCTTCCTCAATCAAGAACCAAAGTGTGGGGATCGAAGATGATTAGAGACCATTGTAGTCCACACTGCAAACGATGACACCCATGAATTGGGGAGTTTTTTGGTCGTAGGCGAGGTCGGGCTTAGCCCCGTTCTCTCGTTTCGCCAATATATATCAATTTACGTGCATATTCTTTTCGGCCTCCTTTAACCGGGAGGTCTCTAACGGGAATATCCTCAGCACGTTATCTGACTTCTTCACGCGAAAGCTTTGAGGTTACAGTCTCAGGGGGGAGTACGTTCGCAAGAGTGAAACTTAAAGAAATTGACGGAATGGCACCACAAGACGTGGAGCGTGCGGTTTAATTTGACTCAACACGGGGAACTTTACCAGATCCGGACAGGGTGAGGATTGACAGATTGAGTGTTCTTTCTCGATCCCCTGAATGGTGGTGCATGGCCGCTTTTGGTCGGTGGAGTGATTTGTTTGGTTGATTCCGTCAACGGACGAGATCCAAGCTGCCCAGTAGGATTCAGAATTGCCCATAGGATAGCAATCCCTTCCGCGGGTTTTACCCAAGGGGGGGCGGTATTCGTTTGTATCCTTCTCTGCGGGATTCCTTGTTTTGCACAAGGTGAGATTTTGGGCAACAGCAGGTCTGTGATGCTCCTCAATGTTCTGGGCGACACGCGCACTACAATGTCAGTGAGAACAAGAAAAACGACTTTGGTCGAACCTACTTGATCAAAAGAGTGGGGAAACCCCGGAATCACATAGACCCACTTGGGACCGAGTATTGCAATTATTGGTCGCGCAACGAGGAATGTCTCGTAGGCGCAGCTCATCAAACTGTGCCGATTACGTCCCTGCCATTTGTACACACCGCCCGTCGTTGTTTCCGATGATGGTGCAATACAGGTGATCGGACAGTCGAGTGTCTCACTCGACCGAAAGTTCACCGATATTTCTT</ns2:sequence><ns2:name>AB828158.1_Trypanosoma_sp._Coma3_gene_for_18S_ribosomal_RNA,_partial_sequence</ns2:name></ns2:Sequence><ns2:Sequence dsseqid="sq208" id="sq208"><ns2:sequence>TTAGCCATGCATGCCTCAGAATCACTGCATTGCAGGAATCTGCGCATGGCTCATTACATCAGACGTAATCTGCCGCAAAAATTTTGCGGTCTCCGCAACATTGGATAACTTGGCGAAACGCCAAGCTAATACATGAACCAACGGGGCGCTCTCTGTTCCGGCGGTGGGGCAACTCACCGCCTTGGGACGCCCAGCGAATGAATGAAAGTAAAACCAATGCCTTCACTGGCAGTAACACCCAGAAGTGTTGACTCAATTCATTCCGTGCGAAAGCCGGGTTATTTACCCGGCGTCTTTTGACGAACAACTGCCCTATCAGCCAGCGATGGCCGTGTAGTGGACTGCCATGGCGTTGACGGGAGCGGGGGATTAGGGTTCGATTCCGGAGAGGGAGCCTGAGAAATAGCTACCACTTCTACGGAGGGCAGCAGGCGCGCAAATTGCCCAATGTCGAAAAAAAACGATGAGGCAGCGAAAAGAAATAGAGCCGACAGTACCTTTTGGTATTGTCGTTTTCAATGGGGGATATTTAAATCCATCGAAAATCGAGTAACAATTGGAGGACAAGTCTGGTGCCAGCACCCGCGGTAATTCCAGCTCCAAAAGCGTATATTAATGCTGTTGCTGTTAAAGGGTTCGTAGTTGAATTGTGGGCCTTTGAGGCGCAATGGTTTTGTCCCGTCCACTTCGGATTGGTGACCCATGCCCTTGAGGTCCGTGAACACACAGAAACAAGAAACACGGGAGCGGTACCCTTCCTGATTTTCGCATGTCATGCATGCCAGGGGGCGCCCGTGATTTTTACTGTGACTAAAAAAGTGTGACCAAAGCAGTCAGTCGACTTGAATTAGAAAGCATGGGATAACAAAGGAGCAGCCTATGGGCCACCGTTTCGGCTTTTGTTGGTTTTAAAAGTCCATTGGAGATTATGGGAACTGTGTGACAAGCCGGCTGGGTGTTATTCCCCCTTTACTGGGGGGGCACCCGTCGCCTTTCGTGGGAAATCCGTGTCGAGTTAAAGGGGCTTCGGCTTTCTTGATTCGGCACCTTCCCATGACTCGCGGTTTCCAGGAATGAAGGAGGGTAGTTCGGGGGAGAACGTACTGGGGCGTCAGAGGTGAAATTCTTAGACCGCACCAAGACGAACTACAGCGAAGGCATTCTTCAAGGATACCTTCCTCAATCAAGAACCAAAGTGTGGGGATCGAAGATGATTAGAGACCATTGTAGTCCACACTGCAAACGATGACACCCATGAATTGGGGAGTTTTTTGGTCGTAGGCGAGGTCGGGCTTAGCCCCGTTCTCTCGTTTCGCCAATATATATCAATTTACGTGCATATTCTTTTCGGCCTCCTTTAACCGGGAGGTCTCTAACGGGAATATCCTCAGCACGTTATCTGACTTCTTCACGCGAAAGCTTTGAGGTTACAGTCTCAGGGGGGAGTACGTTCGCAAGAGTGAAACTTAAAGAAATTGACGGAATGGCACCACAAGACGTGGAGCGTGCGGTTTAATTTGACTCAACACGGGGAACTTTACCAGATCCGGACAGGGTGAGGATTGACAGATTGAGTGTTCTTTCTCGATCCCCTGAATGGTGGTGCATGGCCGCTTTTGGTCGGTGGAGTGATTTGTTTGGTTGATTCCGTCAACGGACGAGATCCAAGCTGCCCAGTAGGATTCAGAATTGCCCATAGGATAGCAATCCCTTCCGCGGGTTTTACCCAAGGGGGGGCGGTATTCGTTTGTATCCTTCTCTGCGGGATTCCTTGTATTGCACAAGGTGAGATTTTGGGCAACAGCAGGTCTGTGATGCTCCTCAATGTTCTGGGCGACACGCGCACTACAATGTCAGTGAGAACAAGAAAAACGACTTTTGGTCGAACCTACTTGATCAAAAGAGTGGGGAAACCCCGGAATCACATAGACCCACTTGGGACCGAGTATTGCAATTATTGGTCGCGCAACGAGGAATGTCTCGTAGGCGCAGCTCATCAAACTGTGCCGATTACGTCCCTGCCATTTGTACACACCGCCCGTCGTTGTTTCCGATGATGGTGCAATACAGGTGATCGGACAGTCGAGTGTCTCACTCGACCGAAAGTTCACCGATATTTCTT</ns2:sequence><ns2:name>AF416562.1_Trypanosoma_sp._OA6_18S_ribosomal_RNA_gene,_complete_sequence</ns2:name></ns2:Sequence><ns2:Sequence dsseqid="sq210" id="sq210"><ns2:sequence>CATATGCTTGTTTCAAGGACTTAGCCATGCATGCCTCAGAATCACTGCACTTGCAGGAATCTGCGCATGGCTCATTACATCAGACGTAATCTGCCGCAAACATGTTGCGGTCTCCGCATTATTGGATAACTTGGCGAAACGCCAAGCTAATACATGAGTAGAAGGAACGCTCTCTGTATCGGGTAGTGGGGCAACTCACTGCTTATGGGACGTTCAGCGAATGAATGAAAGTAAAACCAATGCCTTTTTGGCAGTATCACCTAGAAGTGTTGACTCAATTCATTCCGTGCGAAAGCCGGATTTTCCGGCGTCTTTTGACGAACAACTGCCCTATCAGCCAGTGATGGCCGTGTAGTGGACTGCCATGGCGTTGACGGGAGCGGGGGATTAGGGTTCGATTCCGGAGAGGGAGCCTGAGAAATAGCTACCACTTCTACGGAGGGCAGCAGGCGCGCAAATTGCCCAATGTCAAAACAAACGATGAGGCAGCGAAAAGAAATAGAGCCGACAGTCCCAATTGGGATTGTCGTATTCAATGGGGGTTATTTAATACCATCCAATATCGAGTAACAATTGGAGGACAAGTCTGGTGCCAGCACCCGCGGTAATTCCAGCTCCAAAAGCGTATATTAATGCTGTTGCTGTTAAAGGGTTCGTAGTTGAATTGAGGGCCTCTGAGGCGCACTGGTATGTCCCGTTCACTTCGAATTGGTGACCCAGGCCCTTGTGGTCCGTGAACATTCAGAAACAAGAAACACGGGAGTGGTTCCTTCCTGATTTTCGCATGTCATGCATGCCAGGGGGCGTCCGTGATTTTTACTGTGACTAAAAAAGTGTGACCAAAGCAGTCATCCGACTTGAATTAGAAAGCATGGGATAACAAAGGAGCGGCCTATGAGTTACCGTTTTGGCTTTTGTTGGTTTTAAAGGCTCATTGGAGATTATGGAGTTGTGCGACAAGCGGCCGGGGTGCCCATTTTTGTGTACCCCGTCGCCTTTGTGGGAAATCCGTACCGATGCAGGGCGCGGCTTCGGCTTGCGCTCCTCGCGGTGCCTTCCCTCAACTCACTGCTTCCAGGAATGAAGGAGGGTAGTTTCGGGGGAGAACGTACTGGTGCGTCAGAGGTGAAATTCTTAGACCGCACCAAGACGAACTACAGCGAAGGCATTCTTCAAGGATACCTTCCTCAATCAAGAACCAAAGTGTGGGGATCGAAGATGATTAGATACCATTGTAGTCCACACCACAAACGATGACACCCATGAATTGGGGTTTTTTTGGTGGTGGCGCGTGGGGTTTACCTCGCTCGTCTCCCCAAATTTTCAAATTTACGTGCATTTTCAATTAGCCTTCACAGGCTTTAACGGGAATATCCTCAGCACGTTTTTTATTTCTTCCACGCGAAAGCTTGAGGTTATAGTCTCAGGGGGGAGTACGTTCGCAAGAGTGAAACTTAAAGAAATTGACGGAATGGCACCACAAGACGTGGAGCGTGCGGTTTAATTTGACTCAACACGGGGAACTTTACCAGATCCGGACAGGGTGAGGATTGACAGATTGAGTGTTCTTTCTCGATCCCTTGAATGGTGGTGCATGGCCGCTTTTGGTCGGTGGAGTGATTTGTTTGGTTGATTCCGTCAACGGACGAGATCCAAGCTGCCCAGTAGGAACCAGGATTGTCCAAAAGACAGCAATCTTTCGCGTACTTCGGTACAAGGAAGCTACCTCCAGTTGGTTTCTTCTCTGCAGGATTCCTTGTCTCTCGCAAGGTGAGATTTTGGGCAACAGCAGGTCTGTGATGCTCCTCAATGTTCTGGGCGACACGCGCACTACAATGTCAGTGAGAACAAGATTCCCTTACAGGAGTCCTGCTTGATTCAAAAGAGCGGGGAATCACCGGAATCACATAGACCCAATTGGGACCGAGGATTGCAATTATTGGTCGCGCAACGAGGAATGTCTCGTAGGCGCAGTTCATCAAACTGTGCCGATTACGTCCCTGCCATTTGTACACACCGCCCGTCGTTGTTTCCGATGATGGTGCAATACAGGTGATCGGACTGTGCGGGTTTCTAATCCGCCGGAAAGACCACCGATATTTCTTCAATAGAGGAAGCAAAAGTC</ns2:sequence><ns2:name>EF375884.1_Trypanosoma_sp._pseudobagri_18S_ribosomal_RNA_gene,_partial_sequence</ns2:name></ns2:Sequence><ns2:Sequence dsseqid="sq212" id="sq212"><ns2:sequence>ACCATCATCGGAAACAACGACGGGCGGTGTGTACAAATGGCAGGGACGTAATCGGCACAGTTTGATGAGCTGCGCCTACGAGACATTCCTCGTTGCGCGACCAATAATTGCAATACTCGGTCCCAAGTGGGTCTACGTGATTCCGTGGTTTCCCCGCTCTTTTGATCAAGCGGGAGCGACATTGTGAAGTGCCGCTCGGACTCTTGTTCTCACTGACATTGTAGTGCGCGTGTCGCCCAGAACATTGAGGAGCATCACAGACCTGCTGTTGCCCAAAATCTCACCTTGCGCGAAAAGCAAGGAATCCCGCAGAGAAGGGGCCTGTAAAAAGAAGGATGACGACCACCGTTGGGGAAAAAATCCCCGCCGGAGGGACTGCTGTCCTGTGTGGACAATCCCGGCACCTACTGGGCAGCTTGGATCTCGTCCGTTGACGGAATCAACCAAACAAATCACTCCACCGACCAAAAGCGGCCATGCACCACCATTCAGGGGATCGAGAAAGAACACTCCATCTGTCAATCCTCACCCTGTCCGGATCTGGTAAAGTTCCCCGTGTTGAGTCAAATTAAACCGCACGCTCCACGTCTTGTGGTGCCATTCCGTCAATTTCTTTAAGTTTCACTCTTGCGAACGTACTCCCCCCTGAGACTGTAACCTCCAAGCTTTCGCGTGAAGAAGTAAGAAACGTGCTGAGGATATTCCCGTAAAAAACCCCGGAAGAACCTCAAAAGAGGGAACCGGGGGTGATAGAATAGGCACGTAAATTGATAAATAAATTGGGGCCGAGGGTCGGCACAAAAGGCCGCCACACGGGCACCCAATGATGTTCCCCAATTCATGGGTGTCATGGTTTGCAGTGTGGACTACAATGGTCTCTAATCATCTTTGATCCCCACACTTTGGTTCTTGATTGAGGAAGGTATCCTTGAAGAATGCCTTCGCTGTAGTTCGTCTTGGTGCGGTCTAAGAATTTCACCTCTGACGCACCAGTACGTTCTCCCCCGAACTACCCTCCTTCATTCCTGGAAGCCGCGCGTCGCAATGAATGTAAAAAAACATCACGAAGAGCCGAATGTGCGCGCCGCAAAAATGAGACACGAAACACCGACCCAAGGCACGCGGCCCCATAATCTCCCAAGGACTTCTAAAACCAACAAAAGCCGAAACGGTGGCCCCAGGGCTGATGCTTCGTTATCCCATGCTTTGTAATTCAAGTCGGCAGACTGCTTTGGTCGCACTTTTTTGGTCACAGTAAAATTCACGGACGCCCCCTCGCATGCATGACATGCGTGAAAGTGAGGAGGAACCGCTCCCGTGTTTCTTGTATCTGAGTGTGTTCACGGGCCACGAGGGCGTGGGTCAAAACACGTCCGAGGTGGACGGGACTGGCACGGCACAAAACTACGTGGCCCACAGTTCAACTACGAACCCTTTAACAGCAACAGCATTAATATACGCTTTTGGAGCTGGAATTACCGCGGGTGCTGGCACCAGACTTGTCCTCCAATTGTTACTCGATATTGGATGGGTTTGAGTATCCCCCATTGAAAACAACCATGCACTAGGGCACGGTCGGCTCTATTTCTTTTCGCTGCCTCATCGTATTTTTTCGACATTGGGCAATTTGCGCGCCTGCTGCCCTCCGTAGAAGTGGTAGCTATTTCTCAGGCTCCCTCTCCGGAATCGAACCCTAATCCCCCGCTCCCGTCAACGCCATGGCAGTCCACTACACGGCCATCACTGGCTGATAGGGCAGTTGTTCGTCAGTAGACGCCGAGCAACAAGGCTCGGCTTTCGCACGGAATGAATTGAGTCAACACGTCTGAGTGTTACTGCCCCCGGGTGGAGGCGTTGGTTCTAATTTCATTCATTCGCTGGACGTCCCATCGCCACGACAAGTGCGTAAACACAAGCCGCGACATAGAAAAAGAGAGCGTCCGATTGGTTCATGTATTAGCTTGGCGTTTCGCCAAGTTATCCAGTAATGCGGAGACCGCAAAATTTTGGCGGCAGATTACGTCTGATGTAATGAGCCATGCGCAGATTCCTGCAATGCAGTGATTCTGAGGCATGCATGGCTAAGTCCTTGAAACAAGCATATGACTACTGGCAGGATCAACCAGGTT</ns2:sequence><ns2:name>KR858263.1_Trypanosoma_evansi_18S_ribosomal_RNA_gene,_partial_sequence</ns2:name></ns2:Sequence><ns2:Sequence dsseqid="sq214" id="sq214"><ns2:sequence>TTAGCCATGCATGCCTCAGAATCACTGCATTGCAGGAATCTGCGCATGGCTCATTACATCAGACGTAATCTGCCGCAAAAATCTTGCGGTTTCCGCAAAATTGGATAACTTGGCGAAACGCCAAGCTAATACATGAACCAAAGGGACGCTCTCTGCTTCGGTAGCGGGGCAACTCGCTACTATGGGACGTCCGGCGAATGAATGAAAGTAAAACCAATGCCTTCACCGGCAGTAACACCCAGAAGTGTTGACTCAATTCATTCCGTGCGAAAGCTGGGTTTTTTACCCGGCGTCTTTTGACGAACAACTGCCCTATCAGCCAGTGATGGCCGTGTAGTGGACTGCCATGGCGTTGACGGGAGCGGGGGATTAGGGTTCGATTCCGGAGAGGGAGCCTGAGAAATAGCTACCACTTCTACGGAGGGCAGCAGGCGCGCAAATTGCCCAATGTCAAAAAAAAACGATGAGGCAGCGAAAAGAAATAGAGCCGACAGTGCCTTTGGCATTGTCGTATTCAATGGGGGATATTTAAACCCATCCAAAATCGAGTAACAATTGGAGGACAAGTCTGGTGCCAGCACCCGCGGTAATTCCAGCTCCAAAAGCGTATATTAATGCTGTTGCTGTTAAAGGGTTCGTAGTTGAATTGTGGGCCTTTGAGGCGCAATGGTTTTGTCCCGTCCACTTCGGATTGGTGACCCATGCCCTTGAGGTCCGTGAACACTCAGAAACAAGAAACACGGGAGTGGTTCCTTCCTGATTCTCGCATGTCATGCATGCCAGGGGGCGCCCGTGATTTTTACTGTGACTAAAAAAGTGTGACCAAAGCAGTCATTCGACTTGAATTAGAAAGCATGGGATAACAAAGGAGCAGCCTATGGGCCACCGTTTCGGCTTTTGTTGGTTTTAAAAGTCCATTGGAGATTATGGGGCTGTGCGACAAGCGGCTGGGTGTTTTCCTTTCGGAAGCACCCGTCGCCTTTGGTGGAAATCAGTGTCGGTTTCGCGGGTTTCGGCTCGTCGTTCCGGCGCCTTCCATCGACTCGCGGCATCCAGGAATGAAGGAGGGTAGTTCGGGGGAGAACGTACTGGTGCGTCAGAGGTGAAATTCTTAGACCGCACCAAGACGAACTACAGCGAAGGCATTCTTCAAGGATACCTTCCTCAATCAAGAACCAAAGTGTGGGGATCGAAGATGATTAGAGACCATTGTAGTCCACACTGCAAACGATGACACCCATGAATTGGGGAGTTTTTGGTCGCAGGCGAGGTCGGGTTCATCTCGCTCCTCGCCTCACCAATGGATATCAATTTACGTGCATATTCTTTTCGGTCCTCGCAAGGGGGCCTCTAACGGGAATATCCTCAGCACGTTATCTGATTTCTTCACGCGAAAGCTTTGAGGTTACAGTCTCAGGGGGGAGTACGTTCGCAAGAGTGAAACTTAAAGAAATTGACGGAATGGCACCACAAGACGTGGAGCGTGCGGTTTAATTTGACTCAACACGGGGAACTTTACCAGATCCGGACAGGGTGAGGATTGACAGATTGAGTGTTCTTTCTCGATCCCCTGAATGGTGGTGCATGGCCGCTTTTGGTCGGTGGAGTGATTTGTTTGGTTGATTCCGTCAACGGACGAGATCCAAGCTGCCCAGTAGGATTCAGAATTGCCCATAGGATAGCAATCCCTTCCGCGGGTTTTACCCAAGGGGGGGCGGTATTCGTTTGTATCCTTCTCTGCGGGATTCCTTGTTTTGCGCAAGGTGAGATTTTGGGCAACAGCAGGTCTGTGATGCTCCTCAATGTTCTGGGCGACACGCGCACTACAATGTCAGTGAGAACAAGAAAAACGACTTTTGTCGGACCTACTTGATCAAAAGAGTGGGGAAACCCCGGAATCACATAGACCCACTTGGGACCGAGTATTGCAATTATTGGTCGCGCAACGAGGAATGTCTCGTAGGCGCAGCTCATCAAACTGTGCCGATTACGTCCCTGCCATTTGTACACACCGCCCGTCGTTGTTTCCGATGATGGTGCAATACAGGTGATCGGACAGTCGAATGTCTCATTCGACCGAAAGTTCACCGATATTTCTTCAATAAGAGGAAGCAAAAGTCGAACCAAGGAGCT</ns2:sequence><ns2:name>KF546521.1_Trypanosoma_ralphi_isolate_TCC1829_18S_ribosomal_RNA_gene,_partial_sequence</ns2:name></ns2:Sequence><ns2:Sequence dsseqid="sq216" id="sq216"><ns2:sequence>ATATGCTTGTTTCAAGGACTTAGCCATGCATGCCTCAGAATCACTGCATTGCAGGAATCTGCGCATGGCTCATTACATCAGACGTAATCTGCCGCAAAAATCTGCGGTCTCCGCAACATTGGATAACTTGGCGAAACGCCAAGCTAATACATGAACCAACCGGATGTTCTCTGTTCCGGCGGTGGGGCGACTCACCGCCATGGGACGTCCAGCGAATGAATGAAAGTAAAACCAATGCCTTCACAGGCAGTAACACTCAGAAGTGTTGATTCAATTCATTCCGTGCGAAAGCTGGGATTATTCCTGGCGTCTTTTGACGAACAACTGCCCTATCAGCCAGTGATGGCCGTGTAGTGGACTGCCATGGCGTTGACGGGAGCGGGGGATTAGGGTTCGATTCCGGAGAGGGAGCCTGAGAAATAGCTACCACCTCCACGGAGGGCAGCAGGCGCGCAAATTGCCCAATGTCAAAAAAAAACGATGAGGCAGCGAAAAGAAATAGAGCAGACAGTGCATTTTTTGCATTGTCTTTTTCAATGGGGGATATTTAAACCCATCCAAAATCGAGTAACAATTGGAGGACAAGTCTGGTGCCAGCACCCGCGGTAATTCCAGCTCCAAAAGCGTATATTAATGCTGTTGCTGTTAAAGGGTTCGTAGTTGAATTGAGGATCTTTGAGGCGCAATGGTTTAGTCCCTTCCACTTCGGATTGGTGACCCATGCCCTTGGGATCCGTGAACACTCAGAAACAAGAAACACGGGAGTGGTACCTTCTGATTTCCGCATGTCATGCATGCCAGGGGGCGCCCGTGATTTTTACTGTGACTAAAAAAGTGTGACCAAAGCAGTCATTCGACTTGAATTAGAAAGCATGGGATAACAAAGGAGCAGCCTATGGGCCACCGTTTCGGCTTTTGTTGGTTTTAAAAGTCCATTGGAGATTATGGAGCTGTGCGACAAGCGGTCGGGTGATTTCTCCCTTGAGGGGACACTCGTCGCCTTTGTGGGAAATCCGTGGCGAGATTGGTGGGCTTCGGTCACGCCGTCCCGTCATCTTCCCTCAACTCACAGCTTTCAGGAATGAAGGAGGGTAGTTCGGGGGAGAACGTACTGGTGCGTCAGAGGTGAAATTCTTAGACCGCACCAAGACGAACTACAGCGAAGGCATTCTTCAAGGATACCTTCCTCAATCAAGAACCAAAGTGTGGGGATCGAAGATGATTAGAGACCATTGTAGTCCACACTGCAAACGATGACACCCATGAATTGGGGAGTTTTTGGTCGCAGGCGAGGTCGGGTTCATCTCGCTCCTCGTCTCGCCAATGAATATCAATTTACGTGCATATTCTTTTTGGTCCTCGCAAGGGGACCTTTAACGGGAATATCCTCAGCACGTTATCTGACTTCTTCACGCGAAAGCTTTGAGGTTACAGTCTCAGGGGGGAGTACGTTCGCAAGAGTGAAACTTAAAGAAATTGACGGAATGGCACCACAAGACGTGGAGCGTGCGGTTTAATTTGACTCAACACGGGGAACTTTACCAGATCCGGACAGGGTGAGGATTGACAGATTGAGTGTTCTTTCTCGATCCCCTGAATGGTGGTGCATGGCCGCTTTTGGTCGGTGGAGTGATTTGTTTGGTTGATTCCGTCAACGGACGAGATCCAAGCTGCCCAGTAGGATTCAGAATTGCCCATAGGATAGCAATCCCTTCCGCGGGTTTTACCCAAGGGAGGGCGGTATTCGTTTGTATCCTTCTCTGCGGGATTCCTTGTTTTGCACAAGGTGAGATTTTGGGCAACAGCAGGTCTGTGATGCTCCTCAATGTTCTGGGCGACACGCGCACTACAATGTCAGTGAGAACAAGAAAAACGACTCTTGTCGGACCTACTTGATCAAAAGAGTGGGAAAACCCCGGAATCACGTAGACCCACTTGGGACCGAGTATTGCAATTATTGGTCGCGCAACGAGGAATGTCTCGTAGGCGCAGTTCATCAAACTGTGCCGATTACGTCCCTGCCATTTGTACACACCGCCCGTCGTTGTTTCCGATGATGGTGCAATACAGGTGATCGGACAGTCGAGTGTTTCACTTGACCGAAAGTTCACCGATATTTCTTCAATAGAGGAAGCAA</ns2:sequence><ns2:name>KT030835.1_Trypanosoma_wauwau_isolate_TCC1878_18S_ribosomal_RNA_gene,_partial_sequence</ns2:name></ns2:Sequence><ns2:Sequence dsseqid="sq218" id="sq218"><ns2:sequence>ATATGCTTGTTTCAAGGACTTAGCCATGCATGCCTCAGAATCACTGCATTGCAGGAATCTGCGCATGGCTCATTACATCAGACGTAATCTGCCGCAAAAATCTGCGGTCTCCGCAACATTGGATAACTTGGCGAAACGCCAAGCTAATACATGAACCAACCGGATGTTCTCTGTTCCGGCGGTGGGGCGACTCACCGCCATGGGACGTCCAGCGAATGAATGAAAGTAAAACCAATGCCTTCACAGGCAGTAACACTCAGAAGTGTTGATTCAATTCATTCCGTGCGAAAGCTGGGATTATTCCTGGCGTCTTTTGACGAACAACTGCCCTATCAGCCAGTGATGGCCGTGTAGTGGACTGCCATGGCGTTGACGGGAGCGGGGGATTAGGGTTCGATTCCGGAGAGGGAGCCTGAGAAATAGCTACCACCTCCACGGAGGGCAGCAGGCGCGCAAATTGCCCAATGTCAAAAAAAAACGATGAGGCAGCGAAAAGAAATAGAGCAGACAGTGCATTTTTTGCATTGTCTTTTTCAATGGGGGATATTTAAACCCATCCAAAATCGAGTAACAATTGGAGGACAAGTCTGGTGCCAGCACCCGCGGTAATTCCAGCTCCAAAAGCGTATATTAATGCTGTTGCTGTTAAAGGGTTCGTAGTTGAATTGAGGATCTTTGAGGCGCAATGGTTTAGTCCCTTCCACTTCGGATTGGTGACCCATGCCCTTGGGATCCGTGAACACTCAGAAACAAGAAACACGGGAGTGGTACCTTCTGATTTCCGCATGTCATGCATGCCAGGGGGCGCCCGTGATTTTTACTGTGACTAAAAAAGTGTGACCAAAGCAGTCATTCGACTTGAATTAGAAAGCATGGGATAACAAAGGAGCAGCCTATGGGCCACCGTTTCGGCTTTTGTTGGTTTTAAAAGTCCATTGGAGATTATGGAGCTGTGCGACAAGCGGTCGGGTGATTTCTCCCTTGAGGGGACACTCGTCGCCTTTGTGGGAAATCCGTGGCGAGATTGGTGGGCTTCGGTCACGCCGTCCCGTCATCTTCCCTCAACTCACAGCTTTCAGGAATGAAGGAGGGTAGTTCGGGGGAGAACGTACTGGTGCGTCAGAGGTGAAATTCTTAGACCGCACCAAGACGAACTACAGCGAAGGCATTCTTCAAGGATACCTTCCTCAATCAAGAACCAAAGTGTGGGGATCGAAGATGATTAGAGACCATTGTAGTCCACACTGCAAACGATGACACCCATGAATTGGGGAGTTTTTGGTCGCAGGCGAGGTCGGGTTCATCTCGCTCCTCGTCTCGCCAATGAATATCAATTTACGTGCATATTCTTTTTGGTCCTCGCAAGGGGACCTTTAACGGGAATATCCTCAGCACGTTATCTGACTTCTTCACGCGAAAGCTTTGAGGTTACAGTCTCAGGGGGGAGTACGTTCGCAAGAGTGAAACTTAAAGAAATTGACGGAATGGCACCACAAGACGTGGAGCGTGCGGTTTAATTTGACTCAACACGGGGAACTTTACCAGATCCGGACAGGGTGAGGATTGACAGATTGAGTGTTCTTTCTCGATCCCCTGAATGGTGGTGCATGGCCGCTTTTGGTCGGTGGAGTGATTTGTTTGGTTGATTCCGTCAACGGACGAGATCCAAGCTGCCCAGTAGGATTCAGAATTGCCCATAGGATAGCAATCCCTTCCGCGGGTTTTACCCAAGGGAGGGCGGTATTCGTTTGTATCCTTCTCTGCGGGATTCCTTGTTTTGCACAAGGTGAGATTTTGGGCAACAGCAGGTCTGTGATGCTCCTCAATGTTCTGGGCGACACGCGCACTACAATGTCAGTGAGAACAAGAAAAACGACTCTTGTCGGACCTACTTGATCAAAAGAGTGGGAAAACCCCGGAATCACGTAGACCCACTTGGGACCGAGTATTGCAATTATTGGTCGCGCAACGAGGAATGTCTCGTAGGCGCAGTTCATCAAACTGTGCCGATTACGTCCCTGCCATTTGTACACACCGCCCGTCGTTGTTTCCGATGATGGTGCAATACAGGTGATCGGACAGTCGAGTGTTTCACTTGACCGAAAGTTCACCGATATTTCTTCAATAGAGGAAGCAA</ns2:sequence><ns2:name>KT030813.1_Trypanosoma_wauwau_isolate_TCC599_18S_ribosomal_RNA_gene,_partial_sequence</ns2:name></ns2:Sequence><ns2:Sequence dsseqid="sq220" id="sq220"><ns2:sequence>ATATGCTTGTTTCAAGGACTTAGCCATGCATGCCTCAGAATCACTGCATTGCAGGAATCTGCGCATGGCTCATTACATCAGACGTAATCTGCCGCAAAAATCTGCGGTCTCCGCAACATTGGATAACTTGGCGAAACGCCAAGCTAATACATGAACCAACCGGATGTTCTCTGTTCCGGCGGTGGGGCGACTCACCGCCATGGGACGTCCAGCGAATGAATGAAAGTAAAACCAATGCCTTCACAGGCAGTAACACTCAGAAGTGTTGATTCAATTCATTCCGTGCGAAAGCTGGGATTATTCCTGGCGTCTTTTGACGAACAACTGCCCTATCAGCCAGTGATGGCCGTGTAGTGGACTGCCATGGCGTTGACGGGAGCGGGGGATTAGGGTTCGATTCCGGAGAGGGAGCCTGAGAAATAGCTACCACCTCCACGGAGGGCAGCAGGCGCGCAAATTGCCCAATGTCAAAAAAAAACGATGAGGCAGCGAAAAGAAATAGAGCAGACAGTGCATTTTTTGCATTGTCTTTTTCAATGGGGGATATTTAAACCCATCCAAAATCGAGTAACAATTGGAGGACAAGTCTGGTGCCAGCACCCGCGGTAATTCCAGCTCCAAAAGCGTATATTAATGCTGTTGCTGTTAAAGGGTTCGTAGTTGAATTGAGGATCTTTGAGGCGCAATGGTTTAGTCCCTTCCACTTCGGATTGGTGACCCATGCCCTTGGGATCCGTGAACACTCAGAAACAAGAAACACGGGAGTGGTACCTTCTGATTTCCGCATGTCATGCATGCCAGGGGGCGCCCGTGATTTTTACTGTGACTAAAAAAGTGTGACCAAAGCAGTCATTCGACTTGAATTAGAAAGCATGGGATAACAAAGGAGCAGCCTATGGGCCACCGTTTCGGCTTTTGTTGGTTTTAAAAGTCCATTGGAGATTATGGAGCTGTGCGACAAGCGGTCGGGTGATTTCTCCCTTGAGGGGACACTCGTCGCCTTTGTGGGAAATCCGTGGCGAGATTGGTGGGCTTCGGTCACGCCGTCCCGTCATCTTCCCTCAACTCACAGCTTTCAGGAATGAAGGAGGGTAGTTCGGGGGAGAACGTACTGGTGCGTCAGAGGTGAAATTCTTAGACCGCACCAAGACGAACTACAGCGAAGGCATTCTTCAAGGATACCTTCCTCAATCAAGAACCAAAGTGTGGGGATCGAAGATGATTAGAGACCATTGTAGTCCACACTGCAAACGATGACACCCATGAATTGGGGAGTTTTTGGTCGCAGGCGAGGTCGGGTTCATCTCGCTCCTCGTCTCGCCAATGAATATCAATTTACGTGCATATTCTTTTTGGTCCTCGCAAGGGGACCTTTAACGGGAATATCCTCAGCACGTTATCTGACTTCTTCACGCGAAAGCTTTGAGGTTACAGTCTCAGGGGGGAGTACGTTCGCAAGAGTGAAACTTAAAGAAATTGACGGAATGGCACCACAAGACGTGGAGCGTGCGGTTTAATTTGACTCAACACGGGGAACTTTACCAGATCCGGACAGGGTGAGGATTGACAGATTGAGTGTTCTTTCTCGATCCCCTGAATGGTGGTGCATGGCCGCTTTTGGTCGGTGGAGTGATTTGTTTGGTTGATTCCGTCAACGGACGAGATCCAAGCTGCCCAGTAGGATTCAGAATTGCCCATAGGATAGCAATCCCTTCCGCGGGTTTTACCCAAGGGAGGGCGGTATTCGTTTGTATCCTTCTCTGCGGGATTCCTTGTTTTGCACAAGGTGAGATTTTGGGCAACAGCAGGTCTGTGATGCTCCTCAATGTTCTGGGCGACACGCGCACTACAATGTCAGTGAGAACAAGAAAAACGACTCTTGTCGGACCTACTTGATCAAAAGAGTGGGAAAACCCCGGAATCACGTAGACCCACTTGGGACCGAGTATTGCAATTATTGGTCGCGCAACGAGGAATGTCTCGTAGGCGCAGTTCATCAAACTGTGCCGATTACGTCCCTGCCATTTGTACACACCGCCCGTCGTTGTTTCCGATGATGGTGCAATACAGGTGATCGGACAGTCGAGTGTTTCACTTGACCGAAAGTTCACCGATATTTCTTCAATAGAGGAAGCAA</ns2:sequence><ns2:name>KT030830.1_Trypanosoma_wauwau_isolate_TCC1022_18S_ribosomal_RNA_gene,_partial_sequence</ns2:name></ns2:Sequence><ns2:Sequence dsseqid="sq222" id="sq222"><ns2:sequence>ATATGCTTGTTTCAAGGACTTAGCCATGCATGCCTCAGAATCACTGCATTGCAGGAATCTGCGCATGGCTCATTACATCAGACGTAATCTGCCGCAAAAATCTGCGGTCTCCGCAACATTGGATAACTTGGCGAAACGCCAAGCTAATACATGAACCAACCGGATGTTCTCTGTTCCGGCGGTGGGGCGACTCACCGCCATGGGACGTCCAGCGAATGAATGAAAGTAAAACCAATGCCTTCACAGGCAGTAACACTCAGAAGTGTTGATTCAATTCATTCCGTGCGAAAGCTGGGATTATTCCTGGCGTCTTTTGACGAACAACTGCCCTATCAGCCAGTGATGGCCGTGTAGTGGACTGCCATGGCGTTGACGGGAGCGGGGGATTAGGGTTCGATTCCGGAGAGGGAGCCTGAGAAATAGCTACCACCTCCACGGAGGGCAGCAGGCGCGCAAATTGCCCAATGTCAAAAAAAAACGATGAGGCAGCGAAAAGAAATAGAGCAGACAGTGCATTTTTTGCATTGTCTTTTTCAATGGGGGATATTTAAACCCATCCAAAATCGAGTAACAATTGGAGGACAAGTCTGGTGCCAGCACCCGCGGTAATTCCAGCTCCAAAAGCGTATATTAATGCTGTTGCTGTTAAAGGGTTCGTAGTTGAATTGAGGATCTTTGAGGCGCAATGGTTTAGTCCCTTCCACTTCGGATTGGTGACCCATGCCCTTGGGATCCGTGAACACTCAGAAACAAGAAACACGGGAGTGGTACCTTCTGATTTCCGCATGTCATGCATGCCAGGGGGCGCCCGTGATTTTTACTGTGACTAAAAAAGTGTGACCAAAGCAGTCATTCGACTTGAATTAGAAAGCATGGGATAACAAAGGAGCAGCCTATGGGCCACCGTTTCGGCTTTTGTTGGTTTTAAAAGTCCATTGGAGATTATGGAGCTGTGCGACAAGCGGTCGGGTGATTTCTCCCTTGAGGGGACACTCGTCGCCTTTGTGGGAAATCCGTGGCGAGATTGGTGGGCTTCGGTCACGCCGTCCCGTCATCTTCCCTCAACTCACAGCTTTCAGGAATGAAGGAGGGTAGTTCGGGGGAGAACGTACTGGTGCGTCAGAGGTGAAATTCTTAGACCGCACCAAGACGAACTACAGCGAAGGCATTCTTCAAGGATACCTTCCTCAATCAAGAACCAAAGTGTGGGGATCGAAGATGATTAGAGACCATTGTAGTCCACACTGCAAACGATGACACCCATGAATTGGGGAGTTTTTGGTCGCAGGCGAGGTCGGGTTCATCTCGCTCCTCGTCTCGCCAATGAATATCAATTTACGTGCATATTCTTTTTGGTCCTCGCAAGGGGACCTTTAACGGGAATATCCTCAGCACGTTATCTGACTTCTTCACGCGAAAGCTTTGAGGTTACAGTCTCAGGGGGGAGTACGTTCGCAAGAGTGAAACTTAAAGAAATTGACGGAATGGCACCACAAGACGTGGAGCGTGCGGTTTAATTTGACTCAACACGGGGAACTTTACCAGATCCGGACAGGGTGAGGATTGACAGATTGAGTGTTCTTTCTCGATCCCCTGAATGGTGGTGCATGGCCGCTTTTGGTCGGTGGAGTGATTTGTTTGGTTGATTCCGTCAACGGACGAGATCCAAGCTGCCCAGTAGGATTCAGAATTGCCCATAGGATAGCAATCCCTTCCGCGGGTTTTACCCAAGGGAGGGCGGTATTCGTTTGTATCCTTCTCTGCGGGATTCCTTGTTTTGCACAAGGTGAGATTTTGGGCAACAGCAGGTCTGTGATGCTCCTCAATGTTCTGGGCGACACGCGCACTACAATGTCAGTGAGAACAAGAAAAACGACTCTTGTCGGACCTACTTGATCAAAAGAGTGGGAAAACCCCGGAATCACGTAGACCCACTTGGGACCGAGTATTGCAATTATTGGTCGCGCAACGAGGAATGTCTCGTAGGCGCAGTTCATCAAACTGTGCCGATTACGTCCCTGCCATTTGTACACACCGCCCGTCGTTGTTTCCGATGATGGTGCAATACAGGTGATCGGACAGTCGAGTGTTTCACTTGACCGAAAGTTCACCGATATTTCTTCAATAGAGGAAGCAA</ns2:sequence><ns2:name>KT030823.1_Trypanosoma_wauwau_isolate_TCC988_18S_ribosomal_RNA_gene,_partial_sequence</ns2:name></ns2:Sequence><ns2:Sequence dsseqid="sq224" id="sq224"><ns2:sequence>CTGATCTGGTTGATTCTGCCAGTAGTCATATGCTTGTTTCAAGGACTTAGCCATGCATGCCTCAGAATCACTGCATTGCAGGAATCTGCGCATGGCTCATTACATCAGACGTAATCTGCCGCAAAAATCTTGCGGTTTCCGCAAAATTGGATAACTTGGCGAAACGCCAAGCTAATACATGAACCAAAGGGACGCTCTCTGCTTCGGTAGCGGGGCAACTCGCTACTATGGGACGTCCAGCGAATGAATGAAAGTAAAACCAATGCCTTCACCGGCAGTAACACCCAGAAGTGTTGACTCAATTCATTCCGTGCGAAAGCTGGGTTTTTTACCCGGCGTCTTTTGACGAACAACTGCCCTATCAGCCAGTGATGGCCGTGTAGTGGACTGCCATGGCGTTGACGGGAGCGGGGGATTAGGGTTCGATTCCGGAGAGGGAGCCTGAGAAATAGCTACCACTTCTACGGAGGGCAGCAGGCGCGCAAATTGCCCAATGTCAAAAAAAAACGATGAGGCAGCGAAAAGAAATAGAGCCGACAGTGCCTTTGGCATTGTCGTATTCAATGGGGGATATTTAAACCCATCCAAAATCGAGTAACAATTGGAGGACAAGTCTGGTGCCAGCACCCGCGGTAATTCCAGCTCCAAAAGCGTATATTAATGCTGTTGCTGTTAAAGGGTTCGTAGTTGAATTGTGGGCCTTTGAGGCGCAATGGTTTTGTCCCGTCCACTTCGGATTGGTGACCCATGCCCTTGAGGTCCGTGAACACTCAGAAACAAGAAACACGGGAGTGGTTCCTTCCTGATTCTCGCATGTCATGCATGCCAGGGGGCGCCCGTGATTTTTACTGTGACTAAAAAAGTGTGACCAAAGCAGTCATTCGACTTGAATTAGAAAGCATGGGATAACAAAGGAGCAGCCTATGGGCCACCGTTTCGGCTTTTGTTGGTTTTAAAAGTCCATTGGAGATTATGGGGCTGTGCGACAAGCGGCTGGGTGTTTTCCTTTCGGAAGCACCCGTCGCCTTTGGTGGAAATCAGTGTCGGTTTCGCGGGTTTCGGCTCGTCGTTCCGGCGCCTTCCATCGACTCGCGGCATCCAGGAATGAAGGAGGGTAGTTCGGGGGAGAACGTACTGGTGCGTCAGAGGTGAAATTCTTAGACCGCACCAAGACGAACTACAGCGAAGGCATTCTTCAAGGATACCTTCCTCAATCAAGAACCAAAGTGTGGGGATCGAAGATGATTAGAGACCATTGTAGTCCACACTGCAAACGATGACACCCATGAATTGGGGAGTTTTTGGTCGCAGGCGAGGTCGGGTTCATCTCGCTCCTCGCCTCACCAATGGATATCAATTTACGTGCATATTCTTTTCGGTCCTCGCAAGGGGGCCTCTAACGGGAATATCCTCAGCACGTTATCTGATTTCTTCACGCGAAAGCTTTGAGGTTACAGTCTCAGGGGGGAGTACGTTCGCAAGAGTGAAACTTAAAGAAATTGACGGAATGGCACCACAATGACGTGGAGCGTGCGGTTTAATTTGACTCAACACGGGGAACTTTACCAGATCCGGACAGGGTGAGGATTGACAGATTGAGTGTTCTTTCTCGATCCCCTGAATGGTGGTGCATGGCCGCTTTTGGTCGGTGGAGTGATTTGTTTGGTTGATTCCGTCAACGGACGAGATCCAAGCTGCCCAGTAGGATTCAGAATTGCCCATAGGATAGCAATCCCTTCCGCGGGTTTTACCCAAGGGGGGGCGGTATTCGTTTGTATCCTTCTCTGCGGGATTCCTTGTTTTGCGCAAGGTGAGATTTTGGGCAACAGCAGGTCTGTGATGCTCCTCAATGTTCTGGGCGACACGCGCACTACAATGTCAGTGAGAACAAGAAAAACGACTTTTGTCGGACCTACTTGATCAAAAGAGTGGGGAAACCCCGGAATCACATAGACCCACTTGGGACCGAGTATTGCAATTATTGGTCGCGCAACGAGGAATGTCTCGTAGGCGCAGCTCATCAAACTGTGCCGATTACGTCCCTGCCATTTGTACACACCGCCCGTCGTTGTTTCCGATGATGGTGCAATACAGGTGATCGGACAGTCGAATGTCTCATTCGACCGAAAGTTCACCGA</ns2:sequence><ns2:name>EU596254.1_Trypanosoma_sp._1092_18S_ribosomal_RNA_gene,_partial_sequence</ns2:name></ns2:Sequence><ns2:Sequence dsseqid="sq226" id="sq226"><ns2:sequence>ATATGCTTGTTTCAAGGACTTAGCCATGCATGCCTCAGAATCACTGCATTGCAGGAATCTGCGCATGGCTCATTACATCAGACGTAATCTGCCGCAAAAATCTTGCGGTCTCCGCAACATTGGATAACTTGGCGAAACGCCAAGCTAATACATGAACCAACCGGATGTTCTCTGTTCCGGCGGTGGGGCGACTCACCGCCATGGGACGTCCAGCGAATGAATGAAAGTAAACCCAATGCCTTCACAGGCAGTTACACTCAGAAGTGTTGATTCAATTCATTCCGTCCGAAAGCTGGGATTATTTCTGGCGTCTTTTGACGAACAACTGCCCTATCAGCCAGTGATGGCCGTGTAGTGGACTGCCATGGCGTTGACGGGAGCGGGGGATTAGGGTTCGATTCCGGAGAGGGAGCCTGAGAAATAGCTACCACCTCCACGGAGGGCAGCAGGCGCGCAAATTGCCCAATGTCAAAAAAAAACGATGAGGCAGCGAAAAGAAATAGAGCAGACAGTGCATTTTTTGCATTGTCTTTTTCAATGGGGGATATTTAAACCCATCCAAAATCGAGTAACAATTGGAGGACAAGTCTGGTGCCAGCACCCGCGGTAATTCCAGCTCCAAAAGCGTATATTAATGCTGTTGCTGTTAAAGGGTTCGTAGTTGAATTGAGGGCCTTTGAGGCGCAATGGTTTAGTCCCTTCCACTTCGGATTGGTGACCCATGCCCTTGGGGTCCGTGAACACTCAGAAACAAGAAACACGGGAGTGGTACCTTTCTGATTTCCGCATGTCATGCATGCCAGAGGGCGCCCGTGATTTTTACTGTGACTAAAAAAGTGTGACCAAAGCAGTCATTCGACTTGAATTAGAAAGCATGGGATAACAAAGGAGCAGCCTATGGGCCACCGTTTCGGCTTTTGTTGGTTTTAAAAGTCCATTGGAGATTATGGAGCTGTGCGACAAGCGGTCGGGTGATTTCTCCCTTGAGGGGACACTCGTCGCCTTTGTGGGAAATCCGTGGCGAGATTGGTGGGCTTCGGTCACGCCGTCCCGTCATCTTCCCTCAACTCACAGCTTTCAGGAATGAAGGAGGGTAGTTCGGGGGAGAACGTACTGGTGCGTCAGAGGTGAAATTCTTAGACCGCACCAAGACGAACTACAGCGAAGGCATTCTTCAAGGATACCTTCCTCAATCAAGAACCAAAGTGTGGGGATCGAAGATGATTAGAGACCATTGTAGTCCACACTGCAAACGATGACACCCATGAATTGGGGAGTTTTTGGTCGCAGGCGAGGTCGGGTTCATCTCGCTCCTCGTCTCGCCAATGAATATCAATTTACGTGCATATTCTTTTTGGTCCTCGCAAGGGGACCTTTAACGGGAATATCCTCAGCACGTTATCTGACTTCTTCACGCGAAAGCTTTGAGGTTACAGTCTCAGGGGGGAGTACGTTCGCAAGAGTGAAACTTAAAGAAATTGACGGAATGGCACCACAAGACGTGGAGCGTGCGGTTTAATTTGACTCAACACGGGGAACTTTACCAGATCCGGACAGGGTGAGGATTGACAGATTGAGTGTTCTTTCTCGATCCCCTGAATGGTGGTGCATGGCCGCTTTTGGTCGGTGGAGTGATTTGTTTGGTTGATTCCGTCAACGGACGAGATCCAAGCTGCCCAGTAGGATTCAGAATTGCCCATAGGATAGCAATCCCTTCCGCGGGTTTTACCCAAGGGAGGGCGGTATTCGTTTGTATCCTTCTCTGCGGGATTCCTTGTTTTGCACAAGGTGAGATTTTGGGCAACAGCAGGTCTGTGATGCTCCTCAATGTTCTGGGCGACACGCGCACTACAATGTCAGTGAGAACAAGAAAAACGACTCTTGTCGGACCTACTTGATCAAAAGAGTGGGAAAACCCCGGAATCACGTAGACCCACTTGGGACCGAGTATTGCAATTATTGGTCGCGCAACGAGGAATGTCTCGTAGGCGCAGTTCATCAAACTGTGCCGATTACGTCCCTGCCATTTGTACACACCGCCCGTCGTTGTTTCCGATGATGGTGCAATACAGGTGATCGGACAGTCGAGTGTTTCACTTGACCGAAAGTTCACCGATATTTCTTCAATAGAGGAAGCAA</ns2:sequence><ns2:name>KT030809.1_Trypanosoma_wauwau_isolate_TCC410_18S_ribosomal_RNA_gene,_partial_sequence</ns2:name></ns2:Sequence><ns2:Sequence dsseqid="sq228" id="sq228"><ns2:sequence>ATATGCTTGTTTCAAGGACTTAGCCATGCATGCCTCAGAATCACTGCATTGCAGGAATCTGCGCATGGCTCATTACATCAGACGTAATCTGCCGCAAAAATCTTGCGGTCTCCGCAACATTGGATAACTTGGCGAAACGCCAAGCTAATACATGAACCAACCGGATGTTCTCTGTTCCGGCGGTGGGGCGACTCACCGCCATGGGACGTCCAGCGAATGAATGAAAGTAAACCCAATGCCTTCACAGGCAGTTACACTCAGAAGTGTTGATTCAATTCATTCCGTCCGAAAGCTGGGATTATTTCTGGCGTCTTTTGACGAACAACTGCCCTATCAGCCAGTGATGGCCGTGTAGTGGACTGCCATGGCGTTGACGGGAGCGGGGGATTAGGGTTCGATTCCGGAGAGGGAGCCTGAGAAATAGCTACCACCTCCACGGAGGGCAGCAGGCGCGCAAATTGCCCAATGTCAAAAAAAAACGATGAGGCAGCGAAAAGAAATAGAGCAGACAGTGCATTTTTTGCATTGTCTTTTTCAATGGGGGATATTTAAACCCATCCAAAATCGAGTAACAATTGGAGGACAAGTCTGGTGCCAGCACCCGCGGTAATTCCAGCTCCAAAAGCGTATATTAATGCTGTTGCTGTTAAAGGGTTCGTAGTTGAATTGAGGGCCTTTGAGGCGCAATGGTTTAGTCCCTTCCACTTCGGATTGGTGACCCATGCCCTTGGGGTCCGTGAACACTCAGAAACAAGAAACACGGGAGTGGTACCTTTCTGATTTCCGCATGTCATGCATGCCAGAGGGCGCCCGTGATTTTTACTGTGACTAAAAAAGTGTGACCAAAGCAGTCATTCGACTTGAATTAGAAAGCATGGGATAACAAAGGAGCAGCCTATGGGCCACCGTTTCGGCTTTTGTTGGTTTTAAAAGTCCATTGGAGATTATGGAGCTGTGCGACAAGCGGTCGGGTGATTTCTCCCTTGAGGGGACACTCGTCGCCTTTGTGGGAAATCCGTGGCGAGATTGGTGGGCTTCGGTCACGCCGTCCCGTCATCTTCCCTCAACTCACAGCTTTCAGGAATGAAGGAGGGTAGTTCGGGGGAGAACGTACTGGTGCGTCAGAGGTGAAATTCTTAGACCGCACCAAGACGAACTACAGCGAAGGCATTCTTCAAGGATACCTTCCTCAATCAAGAACCAAAGTGTGGGGATCGAAGATGATTAGAGACCATTGTAGTCCACACTGCAAACGATGACACCCATGAATTGGGGAGTTTTTGGTCGCAGGCGAGGTCGGGTTCATCTCGCTCCTCGTCTCGCCAATGAATATCAATTTACGTGCATATTCTTTTTGGTCCTCGCAAGGGGACCTTTAACGGGAATATCCTCAGCACGTTATCTGACTTCTTCACGCGAAAGCTTTGAGGTTACAGTCTCAGGGGGGAGTACGTTCGCAAGAGTGAAACTTAAAGAAATTGACGGAATGGCACCACAAGACGTGGAGCGTGCGGTTTAATTTGACTCAACACGGGGAACTTTACCAGATCCGGACAGGGTGAGGATTGACAGATTGAGTGTTCTTTCTCGATCCCCTGAATGGTGGTGCATGGCCGCTTTTGGTCGGTGGAGTGATTTGTTTGGTTGATTCCGTCAACGGACGAGATCCAAGCTGCCCAGTAGGATTCAGAATTGCCCATAGGATAGCAATCCCTTCCGCGGGTTTTACCCAAGGGAGGGCGGTATTCGTTTGTATCCTTCTCTGCGGGATTCCTTGTTTTGCACAAGGTGAGATTTTGGGCAACAGCAGGTCTGTGATGCTCCTCAATGTTCTGGGCGACACGCGCACTACAATGTCAGTGAGAACAAGAAAAACGACTCTTGTCGGACCTACTTGATCAAAAGAGTGGGAAAACCCCGGAATCACGTAGACCCACTTGGGACCGAGTATTGCAATTATTGGTCGCGCAACGAGGAATGTCTCGTAGGCGCAGTTCATCAAACTGTGCCGATTACGTCCCTGCCATTTGTACACACCGCCCGTCGTTGTTTCCGATGATGGTGCAATACAGGTGATCGGACAGTCGAGTGTTTCACTTGACCGAAAGTTCACCGATATTTCTTCAATAGAGGAAGCAA</ns2:sequence><ns2:name>KT030821.1_Trypanosoma_wauwau_isolate_TCC986_18S_ribosomal_RNA_gene,_partial_sequence</ns2:name></ns2:Sequence><ns2:Sequence dsseqid="sq230" id="sq230"><ns2:sequence>ATATGCTTGTTTCAAGGACTTAGCCATGCATGCCTCAGAATCACTGCATTGCAGGAATCTGCGCATGGCTCATTACATCAGACGTAATCTGCCGCAAAAATCTTGCGGTCTCCGCAACATTGGATAACTTGGCGAAACGCCAAGCTAATACATGAACCAACCGGATGTTCTCTGTTCCGGCGGTGGGGCGACTCACCGCCATGGGACGTCCAGCGAATGAATGAAAGTAAACCCAATGCCTTCACAGGCAGTTACACTCAGAAGTGTTGATTCAATTCATTCCGTCCGAAAGCTGGGATTATTTCTGGCGTCTTTTGACGAACAACTGCCCTATCAGCCAGTGATGGCCGTGTAGTGGACTGCCATGGCGTTGACGGGAGCGGGGGATTAGGGTTCGATTCCGGAGAGGGAGCCTGAGAAATAGCTACCACCTCCACGGAGGGCAGCAGGCGCGCAAATTGCCCAATGTCAAAAAAAAACGATGAGGCAGCGAAAAGAAATAGAGCAGACAGTGCATTTTTTGCATTGTCTTTTTCAATGGGGGATATTTAAACCCATCCAAAATCGAGTAACAATTGGAGGACAAGTCTGGTGCCAGCACCCGCGGTAATTCCAGCTCCAAAAGCGTATATTAATGCTGTTGCTGTTAAAGGGTTCGTAGTTGAATTGAGGGCCTTTGAGGCGCAATGGTTTAGTCCCTTCCACTTCGGATTGGTGACCCATGCCCTTGGGGTCCGTGAACACTCAGAAACAAGAAACACGGGAGTGGTACCTTTCTGATTTCCGCATGTCATGCATGCCAGAGGGCGCCCGTGATTTTTACTGTGACTAAAAAAGTGTGACCAAAGCAGTCATTCGACTTGAATTAGAAAGCATGGGATAACAAAGGAGCAGCCTATGGGCCACCGTTTCGGCTTTTGTTGGTTTTAAAAGTCCATTGGAGATTATGGAGCTGTGCGACAAGCGGTCGGGTGATTTCTCCCTTGAGGGGACACTCGTCGCCTTTGTGGGAAATCCGTGGCGAGATTGGTGGGCTTCGGTCACGCCGTCCCGTCATCTTCCCTCAACTCACAGCTTTCAGGAATGAAGGAGGGTAGTTCGGGGGAGAACGTACTGGTGCGTCAGAGGTGAAATTCTTAGACCGCACCAAGACGAACTACAGCGAAGGCATTCTTCAAGGATACCTTCCTCAATCAAGAACCAAAGTGTGGGGATCGAAGATGATTAGAGACCATTGTAGTCCACACTGCAAACGATGACACCCATGAATTGGGGAGTTTTTGGTCGCAGGCGAGGTCGGGTTCATCTCGCTCCTCGTCTCGCCAATGAATATCAATTTACGTGCATATTCTTTTTGGTCCTCGCAAGGGGACCTTTAACGGGAATATCCTCAGCACGTTATCTGACTTCTTCACGCGAAAGCTTTGAGGTTACAGTCTCAGGGGGGAGTACGTTCGCAAGAGTGAAACTTAAAGAAATTGACGGAATGGCACCACAAGACGTGGAGCGTGCGGTTTAATTTGACTCAACACGGGGAACTTTACCAGATCCGGACAGGGTGAGGATTGACAGATTGAGTGTTCTTTCTCGATCCCCTGAATGGTGGTGCATGGCCGCTTTTGGTCGGTGGAGTGATTTGTTTGGTTGATTCCGTCAACGGACGAGATCCAAGCTGCCCAGTAGGATTCAGAATTGCCCATAGGATAGCAATCCCTTCCGCGGGTTTTACCCAAGGGAGGGCGGTATTCGTTTGTATCCTTCTCTGCGGGATTCCTTGTTTTGCACAAGGTGAGATTTTGGGCAACAGCAGGTCTGTGATGCTCCTCAATGTTCTGGGCGACACGCGCACTACAATGTCAGTGAGAACAAGAAAAACGACTCTTGTCGGACCTACTTGATCAAAAGAGTGGGAAAACCCCGGAATCACGTAGACCCACTTGGGACCGAGTATTGCAATTATTGGTCGCGCAACGAGGAATGTCTCGTAGGCGCAGTTCATCAAACTGTGCCGATTACGTCCCTGCCATTTGTACACACCGCCCGTCGTTGTTTCCGATGATGGTGCAATACAGGTGATCGGACAGTCGAGTGTTTCACTTGACCGAAAGTTCACCGATATTTCTTCAATAGAGGAAGCAA</ns2:sequence><ns2:name>KT030810.1_Trypanosoma_wauwau_isolate_TCC411_18S_ribosomal_RNA_gene,_partial_sequence</ns2:name></ns2:Sequence><ns2:Sequence dsseqid="sq232" id="sq232"><ns2:sequence>GATCTGGTTGATTCTGCCAGTAGTCATATGCTTGTTTCAAGGACTTAGCCATGCATGCCTCAGAATCACTGCACTGCAGGAATCTGCGCATGGCTCATTACATCAGACGTAATCTGCCGCAATCACTTTGCGGTCCTCCGCATTACTGGATAACTTGGCGAAACGCCAAGCTAATACATGAGCCAACGGGCGCTCCCTGCTCCGGCGGCGGGGCAACCCGCCGTCATGGGACGCCCCGCGAATGAGTGACATTAAAACCAACGCCCGCACAGGGCAGTACCCACCAGACGTGTTGACTCAATTCATTCCGTGCGAAAGCCGGCCCGTCCGGCGTCTTTTGACGAACAACTGCCCTATCAGCCAGTGATGGCCGTGTAGTGGACTGCCATGGCGTTGACGGGAGCGGGGGATTAGGGTTCGATTCCGGAGAGGGAGCCTGAGAAATAGCTACCACTTCTACGGAGGGCAGCAGGCGCGCAAATTGCCCAATGTCGAGACCGAACGATGAGGCAGCGAAAAGAAATAGAGCCGGCAGTGCTACGCATTGTCGTTTTCAATGGGGGATACCCAAACCCATCCAACATCGAGTAGCCATTGGAGGACAAGTCTGGTGCCAGCACCCGCGGTAATTCCAGCTCCAAAAGCGTATATTAATGCTGTTGCTGTTAAAGGGTTCGTAGTTGCACTGTGGGCCGCGCTGTCGCCGCGCTCCGCCCCACCCGCAGAGGGTGCGTGGCACGCGGCGCGCGCCGCCCGCGAACACTCAGACACACGCAGCGCGGGAGCGCTTCCCCACACCACGCGTGTCATGCGCGCACGGGGCGCCCGCGAGTCTTTACTGTGACGAAAAAAGCGCGACCAAAGCAGTCCACCGACCTGCATTGCAAAGCATGGGATAACAAGGCATCAGCCTCCGGGCCACCGATTCGGCTTTTGTTGGTTTTAGCAGTCCGTTGGAGATTGGGGGCCGGCGCGAGCAGGCACCGCGGCATTCCGCTCGGAACACGCCGCACGCCCCGCGGCGCCCTGCGCGTCGCGGCTCGCCGGCCCGGGAATGAAGGAGGGCGGCTCGGGGGAGAACGTACTGGTGCGTCAGAGGTGAAATTCTTAGACCGCGCCAAGACGAACCACAGCGAAGGCATTCTTCAAGGACGCCTTCCTCAATCAAGAACCAAAGTGTGGGGATCGAAGATGATCAGAGACCATTGTAGTCCACACTGCAAACGATGACGCCCATGGATTGGGGACCTGTGGCCAGCGGCGCCGCCGGGCTCGCCCGCGCGCGCGCGCGCTCCACCAACCATCACGTGCTCATTCTTTGGCGCGGCCCTCGCGGCCCCGCCGATAAGGGAATGTCCTCAGCACGTCCAACCGCCACGCGAAGGCTTTGAGGTTACAGTCTCAGGGGGGAGTACGTTCGCAAGAGTGAAACTTAAAGAAATTGACGGAATGGCACCACAAGACGTGGAGCGTGCGGTTTAATTTGACTCAACACGGGGAACTTTACCAGATCCGGACAGGGTGAGGATTGACAGATTGAGTGTTCTTTCTCGATCCCCTGAATGGTGGTGCATGGCCGCTTTTGGTCGGTGGAGTGATTTGTTTGGTTGATTCCGTCAACGGACGAGATCCAGGCCGCCCATTAGGCCCCGGGATCACGCACAGGACAGCGCCCGGCGGCGGGCCGCAAGCCCAACGCCGGCAGCATCCGGCCGGGGCCTGCTCTGCGGGATTCCTTGCGCGCGCAAGGTGAGATGCTGGGCAACAGCAGGTCTGTGATGCTCCTCGATGCTCTGGGCGACACGCGCACTACAATGTCAGTGGGAACAAGCCACGCGGCTCGCCGCGCCCGCCTGACCAAGAGGGCGGGGAAGCACCGGAAGCACGTAGACACACTTGGGACCGAGTATTGCAATTATTGGTCGCGCAACGAGGAATGTCTCGTAGGCGCGGCTCATCAAACCGCGCCGATTACGTCCCTGCCATTTGTACACACCGCCCGTCGTTGTTTCCGATGCTGGCGCAATACAGGTGATTGGACCGCCGGGCGCCTCGCCCGCGGGAAGTTCACCGATATTGCCTCAATAGAGGAAGCAAAAGTCGTAACAAGGTAGCTGTAGGTGAACCTGCAGCTGGATCA</ns2:sequence><ns2:name>EU477537.1_Trypanosoma_vivax_isolate_TviMzNy_18S_ribosomal_RNA_gene,_partial_sequence</ns2:name></ns2:Sequence><ns2:Sequence dsseqid="sq234" id="sq234"><ns2:sequence>GTCATATGCTTGTTTCAAGGACTTAGCCATGCATGCCTCAGAATCACTGCATTGCAGGAATCTGCGCATGGCTCATTACATCAGACGTAATCTGCCGCAAAAATCTTGCGGTTTCCGCAACATTGGATAACTTGGCGAAACGCCAAGCTAATACATGAACCAAAGGGACGTTCTCTGTTCCGGCGGTGGGGCAACTCACTGTCATGGGACGTCCAGCGAATGAATGAAAATAAAACCAATGCCTTCACCGGCAGTAACACCCAGAAGTGTTGACTCAATTCATTCCGTGCGAAAGCTGGATTTCTTATCCGGCGTCTTTTGACGAACAACTGCCCTATCAGCCAGTGATGGCCGTGTAGTGGACTGCCATGGCGTTGACGGGAGCGGGGGATTAGGGTTCGATTCCGGAGAGGGAGCCTGAGAAATAGCTACCACTTCTACGGAGGGCAGCAGGCGCGCAAATTGCCCAATGTCAAAAAAAAACGATGAGGCAGCGAAAAGAAATAGAGCCGACAGTGCCTAGTGCATTGTCGTTTTCAATGGGGGATATTTAAACCCATCCAAAATCGAGTAACAATTGGAGGACAAGTCTGGTGCCAGCACCCGCGGTAATTCCAGCTCCAAAAGCGTATATTAATGCTGTTGCTGTTAAAGGGTTCGTAGTTGAATTGAGGGCCTTTGAGGCGCAACGGTTTGTCCCGTCCACCTCGGATTGGTGACCCGTGCCCTTGAGGTCCGTGAACACTCAGAAACAAGAAACACGGGAGCGGTTCCTTCCTGATTTTCGCATGTCATGCATGCCAGGGGGCGTCCGTGATTTTTACTGTGACTAAAAAAGTGTGACCAAAGCAGTCATTCGACTTGAATTAGAAAGCATGGGATAACAAAGGAGCAGCCTATGGGCCACCGTTTCGGCTTTTGTTGGTTTTAAAAGTCCATTGGAGATTATGGCGTCGTGCGACAAGCGGCTGGGTGACTCCCCATTTTGGGGCGCCCGTCGCCTTTGCGGGAAATCCGTGTCGGTGTTGATGAGCTTCGGCCCATCTCTCCGGCGCCTTCCCGTGACTCACGGCATCCAGGAATGAAGGAGGGTAGTTCGGGGGAGAACGTACTGGCGCGTCAGAGGTGAAATTCTTAGACCGCGCCAAGACGAACTACAGCGAAGGCATTCTTCAAGGATACCTTCCTCAATCAAGAACCAAAGTGTGGGGATCGAAGATGATTAGAGACCATTGTAGTCCACACTGCAAACGATGACACCCATGAATTGGGGAATTTTTGGTCGCAGGCGGGGTCGAGTTCATCTCGCTCCTCGCCTCGCCAATGGATATCAATTTACGTGCATATTCTTTTCGGTCCTCGCAAGGGGGCCTTTAACGGGAATATCCTCAGCACGTTATCTGACTTCTTCACGCGAAAGCTTTGAGGTTACAGTCTCAGGGGGGAGTACGTTCGCAAGAGTGAAACTTAAAGAAATTGACGGAATGGCACCACAAGACGTGGAGCGTGCGGTTTAATTTGACTCAACACGGGGAACTTTACCAGATCCGGACAGGGTGAGGATTGACAGATTGAGTGTTCTTTCTCGATCCCCTGAATGGTGGTGCATGGCCGCTTTTGGTCGGTGGAGTGATTTGTTTGGTTGATTCCGTCAACGGACGAGATCCAAGCTGCCCAGTAGGATTCAGAATTGCCCATAGGATAGCAATCCCCTCCGCGGGTTTTTCCCAAGGAGGGGCGATATTCGTTTGTATCCTTCTCTGCGGGATTCCTTGTTTTGCGCAAGGTGAGATTTTGGGCAACAGCAGGTCTGTGATGCTCCTCAATGTTCTGGGCGACACGCGCACTACAATGTCAGTGAGAACAAGAAAAACGACTTTTGTCGGACCTACTTGATCAAAAGAGTGGGAAAACCCCGGAATCACATAGACCCACTTGGGACCGAGTATTGCAATTATTGGTCGCGCAACGAGGAATGTCTCGTAGGCGCAGCTCATCAAACTGTGCCGATTACGTCCCTGCCATTTGTACACACCGCCCGTCGTTGTTTCCGATGATGGTGCAATACAGGTGAACGGACAGTCGAACGTTTCGTTTGACCGAAAGTTCACCGATATTTCTTCAATAGAGGAAGCAAAAGTC</ns2:sequence><ns2:name>HQ664912.1_Trypanosoma_melophagium_isolate_TmHR1_18S_ribosomal_RNA_gene,_complete_sequence</ns2:name></ns2:Sequence><ns2:Sequence dsseqid="sq236" id="sq236"><ns2:sequence>TGCACTGCAGGAATCTGCGCATGGCTCATTACATCAGACGTAATCTGCCGCAAAAACTTTGCGGTCTCCGCATTATTGGATAACTTGGCGAAACGCCAAGCTAATACATGAACTGGAGGGGCGGTCTCTGTCACGGGCTGTGGGTCACACCGCAGCTTATGGGGCGCCCAGCGAATGAATGAAAGTAAAACCAATGCCCTCGCGGGCAGTAACACTCAGACGTGTTGACTCAATTCATTCCGTGCGAAAGCCGGCTTGTCCGGCGTCTTTTGACGAACAACTGCCCTATCAGCCAGTGATGGCCGTGTAGTGGACTGCCATGGCGTTGACGGGAGCGGGGGATTAGGGTTCGATTCCGGAGAGGGAGCCTGAGAAATAGCTACCACTTCTACGGAGGGCAGCAGGCGCGCAAATTGCCCAATGTCAAAAAAAACGATGAGGCAGCGAAAAGAAATAGAGCCGGCAGTCCTTTTTGGGATTGCCGTATTCAATGGGGGATATTTAAACCCATCCAAAATCGAGTAACTATTGGAGGACAAGTCTGGTGCCAGCACCCGCGGTAATTCCAGCTCCAAAAGCGTATATTAATGCTGTTGCTGTTAAAGGGTTCGTAGTTGAATTGAGGGCCTCCGAGGCGCACTGGTACGTCCCATCCACTTCGGATCGGTGACCCAGGCCCTTGTGGTCCGTGAACACTCTCAGAAACAAGAAACACGGGAGCGGTTCCCTTCCTGATTCACCGCATGTCATGCATGCCAGGGGGGCGTCCGTGATTTTTTACTGTGACTAAAAAAGTGTGACCAAAGCAGTCATCCGACTTGAATTAGAAAGCATGGGATAACAAAGGAGCAGCCTATGGGCCACCGTTTCGGCTTTTGTTGGTTTTAAACGTCCATTGGAGATTATGGGGCTGTGCGACAAGCGGCCGGGTGTCTTTTTCTTTTAGGCACCCGTCGCCTTTGGGGGAAACCAGTGCCGGCCGGTTCCCGGACTTCGGTCCTGGCCGGCCCGGCGCCTTCCCTCGACTCACGGCATCCAGGAATGAAGGAGGGTAGTTCGGGGGAGAACGTACTGGTGCGTCAGAGGTGAAATTCTTAGACCGCACCAAGACGAACTACAGCGAAGGCATTCTTCAAGGATACCTTCCTCAATCAAGAACCAAAGTGTGGGGATCGAAGATGATTAGAGACCATTGTAGTCCACACTGCAAACGATGACACCCATGAATTGGGGAGTTTTTGGTCGCAGGCAAGGTCGGGTTCATCTCGCTCCTTTTGCCTCGCCAATGTATATCAATTTACGTGCATATTCTTTTCGGCTCTCGCAAGGGAGCCTCTAACGGGAATATCCTCAGCACGTTTTCTTACTTCTTCACGCGAAAGCTTTGAGGTTACAGTCTCAGGGGGGAGTACGTTCGCAAGAGTGAAACTTAAAGAAATTGACGGAATGGCACCACAAGACGTGGAGCGTGCGGTTTAATTTGACTCAACACGGGGAACTTTACCAGATCCGGACAGGGTGAGGATTGACAGATTGAGTGTTCTTTCTCGATCCCCTGAATGGTGGTGCATGGCCGCTTTTGGTCGGTGGAGTGATTTGTTTGGTTGATTCCGTCAACGGACGAGATCCAAGCTGCCCAGTAGGATTCAGAATTGCCCATAGGATAGCAATCCCCTCCACGGGTTTTTCCCAAGGGGGGGCCGTATTCGGTTGTATCCTTCTCTGCGGGATTCCTTGTTTTGCACAAGGTGAGATTTTGGGCAACAGCAGGTCTGTGATGCTCCTCAATGTTCTGGGCGACACGCGCACTACAATGTCAGTGAGAACAAGAAAAACGACTTTTGTCGGACCTACTTGATCAAAAGAGTGGGGAAACACCGGAATCACATAGACCCACTTGGGACCGAGTATTGCAATTATTGGTCGCGCAACGAGGAATGTCTCGTAGGCGCAGCTCATCAAACTGTGCCGATTACGTCCCTGCCATTTGTACACACCGCCCGTCGTTGTTTCCGATGATGGTGCAATACAGGTGATCGGACAGTCGGATGCTTCATCTGACCGAAAGTTCACCGATATTTCTTCAATAGAGGAAGCAAAAGTCGTAACAAGGTAGCTGTAGGTGAACCTGCAGCTGGATCA</ns2:sequence><ns2:name>EU021244.1_Trypanosoma_sp._1155_18S_ribosomal_RNA_gene,_partial_sequence</ns2:name></ns2:Sequence><ns2:Sequence dsseqid="sq238" id="sq238"><ns2:sequence>CATATGCTTGTTTCAAGGACTTAGCCATGCATGCCTCAGAATCACTGCACTTGCAGGAATCTGCGCATGGCTCATTACATCAGACGTAATCTGCCGCAAACATGTTGCGGTTTCCGCATTATTGGATAACTTGGCGAAACGCCAAGCTAATACATGAGTAGAACGAACGCTCTCTGTTTCTGGTAGTGGGGCAACTCACTGCTTATGGGACGTTCAGCGAATGAATGAAAGTAAAACCAATGCCCTTTGGGGCAGTATCACCTAGAAGTGTTGACTCAATTCATTCCGTGCGAAAGCCGGATTTTCCGGCGTCTTTTGACGAACAACTGCCCTATCAGCCAGTGATGGCCGTGTAGTGGACTGCCATGGCGTTGACGGGAGCGGGGGATTAGGGTTCGATTCCGGAGAGGGAGCCTGAGAAATAGCTACCACTTCTACGGAGGGCAGCAGGCGCGCAAATTGCCCAATGTCAAAACAAACGATGAGGCAGCGAAAAGAAATAGAGCCGACAGTCCCAATTGGGATTGTCGTATTCAATGGGGGTTATTTAATACCATCCAATATCGAGTAACAATTGGAGGACAAGTCTGGTGCCAGCACCCGCGGTAATTCCAGCTCCAAAAGCGTATATTAATGCTGTTGCTGTTAAAGGGTTCGTAGTTGAATTGAGGGCCTCTGAGGCGCACTGGTATGTCCCGTTCACTTCGAATTGGTGACCCAGGCCCTTGTGGTCCGTGAACATTCAGAAACAAGAAACACGGGAGTGGTTCCTTCCTGATTTTCGCATGTCATGCATGCCAGGGGGCGCCCGTGATTTTTACTGTGACTAAAAAAGTGTGACCAAAGCAGTCATCCGACTTGAATTAGAAAGCATGGGATAACAAAGGAGCAGCCTATGAGCTACCGTTTCGGCTTTTGTTGGTTTTAAAAACTCATTGGAGATTATGGAGTTGTGCGACAAGCGGCCGGGCGCCTATTACTGGTGCCCGTCGCCTTTGTGGGAAATCCGTACCGATGCAGGGAGGCGGCTTCGGCTTGTCTTTCCCTCGCGGTGCCTTCCCTCAACTCACTGCTTCCAGGAATGAAGGAGGGTAGTTCGGGGGAGAACGTACTGGTGCGTCAGAGGTGAAATTCTTAGACCGCACCAAGACGAACTACAGCGAAGGCATTCTTCAAGGATACCTTCCTCAATCAAGAACCAAAGTGTGGGGGATCGAAGATGATTAGAGACCATTGTAGTCCACACTGCAAACGATGACACCCATGAATTGGGGAGTTTTTGGTCGCAGGCGATGTCGGGTTCATCTCGCTCATCGCCTCACCAATGATATCAATTTACGTGCATATTCTTTTCGGTCTCCGCAAGGGGGCTTTTTACGGGAATATCCTCAGCACGTTTTCTTACTTCTTCACGCGAAAGCTTTGAGGTTACAGTCTCAGGGGGGAGTACGTTCGCAAGAGTGAAACTTAAAGAAATTGACGGAATGGCACCACAAGACGTGGAGCGTGCGGTTTAATTTGACTCAACACGGGGAACTTTACCAGATCCGGACAGGGTGAGGATTGACAGATTGAGTGTTCTTTCTCGATCCCCTGAATGGTGGTGCATGGCCGCTTTTGGTCGGTGGAGTGATTTGTTTGGTTGATTCCGTCAACGGACGAGATCCAAGCTGCCCAGTAGGATTCAGAATTGCCCATAGGATAGCAATCCCTTCCGCGGGTTTTACCTAAGGGGGGGCGGTATTCGTTTGTATCCTTCTCTGCGGGATTCCTTGACTTTGCACAAGGTGAGATTTTGGGCAACAGCAGGTCTGTGATGCTCCTCAATGTTCTGGGCGACACGCGCACTACAATGTCAGTGAGAACAAGAAAAACGACTCTTGTCGTACCTACTTGATCAAAAGAGTGGGAAAACACCGGAATCACATAGACCCACTTGGGACCGAGTATTGCAATTATTGGTCGCGCAACGAGGAATGTCTCGTAGGCGCAGCTCATCAAACTGTGCCGATTACGTCCCTGCCATTTGTACACACCGCCCGTCGTTGTTTCCGATGATGGTGCAATACAGGTGATCGGACAGTCAGGTGTTTCACTTGACTGAAAGTTCACCGATATTGCTTCAATAGAGGAAGCAAAAGTC</ns2:sequence><ns2:name>DQ494415.1_Trypanosoma_siniperca_18S_ribosomal_RNA_gene,_partial_sequence</ns2:name></ns2:Sequence><ns2:Sequence dsseqid="sq240" id="sq240"><ns2:sequence>CATATGCTTGTTTCAAGGACTTAGCCATGCATGCCTCAGAATCACTGCACTTGCAGGAATCTGCGCATGGCTCATTACATCAGACGTAATCTGCCGCAAACATGTTGCGGTTTCCGCATTATTGGATAACTTGGCGAAACGCCAAGCTAATACATGAGTAGAACGAACGCTCTCTGTTTCTGGTAGTGGGGCAACTCACTGCTTATGGGACGTTCAGCGAATGAATGAAAGTAAAACCAATGCCCTTTGGGGCAGTATCACCTAGAAGTGTTGACTCAATTCATTCCGTGCGAAAGCCGGATTTTCCGGCGTCTTTTGACGAACAACTGCCCTATCAGCCAGTGATGGCCGTGTAGTGGACTGCCATGGCGTTGACGGGAGCGGGGGATTAGGGTTCGATTCCGGAGAGGGAGCCTGAGAAATAGCTACCACTTCTACGGAGGGCAGCAGGCGCGCAAATTGCCCAATGTCAAAACAAACGATGAGGCAGCGAAAAGAAATAGAGCCGACAGTCCCAATTGGGATTGTCGTATTCAATGGGGGTTATTTAATACCATCCAATATCGAGTAACAATTGGAGGACAAGTCTGGTGCCAGCACCCGCGGTAATTCCAGCTCCAAAAGCGTATATTAATGCTGTTGCTGTTAAAGGGTTCGTAGTTGAATTGAGGGCCTCTGAGGCGCACTGGTATGTCCCGTTCACTTCGAATTGGTGACCCAGGCCCTTGTGGTCCGTGAACATTCAGAAACAAGAAACACGGGAGTGGTTCCTTCCTGATTTTCGCATGTCATGCATGCCAGGGGGCGCCCGTGATTTTTACTGTGACTAAAAAAGTGTGACCAAAGCAGTCATCCGACTTGAATTAGAAAGCATGGGATAACAAAGGAGCAGCCTATGAGCTACCGTTTCGGCTTTTGTTGGTTTTAAAAACTCATTGGAGATTATGGAGTTGTGCGACAAGCGGCCGGGCGCCTATTACTGGTGCCCGTCGCCTTTGTGGGAAATCCGTACCGATGCAGGGGAGGCGGCTTCGGCTTGTCTTTCCCTCGCGGTGCCTTCCCTCAACTCACTGCTTCCAGGAATGAAGGAGGGTAGTTCGGGGGAGAACGTACTGGTGCGTCAGAGGTGAAATTCTTAGACCGCACCAAGACGAACTACGGCGAAGGCATTCTTCAAGGATACCTTCCTCAATCAAGAACCAAAGTGTGGGGATCGAAGATGATTAGAGACCATTGTAGTCCACACTGCAAACGATGACACCCATGAATTGGGGAGTTTTTGGTCGCAGGCGATGTCGGGTTCATCTCGCTCATCGTCTCACCAATGGATATCAATTTACGTGCATATTCTTTTCGGTCTCCGCAAGGGGGCTTTTTACGGGAATATCCTCAGCACGTTTTCTTACTTCTTCACGCGAAAGCTTTGAGGTTACAGTCTCAGGGGGGAGTACGTTCGCAAGAGTGAAACTTAAAGAAATTGACGGAATGGCACCACAAGACGTGGAGCGTGCGGTTTAATTTGACTCAACACGGGGAACTTTACCAGATCCGGACAGGGTGAGGATTGACAGATTGAGTGTTCTTTCTCGATCCCCTGAATGGTGGTGCATGGCCGCTTTTGGTCGGTGGAGTGATTTGTTTGGTTGATTCCGTCAACGGACGAGATCCAAGCTGCCCAGTAGGATTCAGAATTGCCCATAGGATAGCAATCCCTTCCGCGGGTTTTACCTAAGGGGGGGCGGTATTCGTTTGTATCCTTCTCTGCGGGATTCCTTGACTTTGCACAAGGTGAGATTTTGGGCAACAGCAGGTCTGTGATGCTCCTCAATGTTCTGGGCGACACGCGCACTACAATGTCAGTGAGAACAAGAAAAACGACTCTTGTCGTACCTACTTGATCAAAAGAGTGGGAAAACACCGGAATCACATAGACCCACTTGGGACCGAGTATTGCAATTATTGGTCGCGCAACGAGGAATGTCTCGTAGGCGCAGCTCATCAAACTGTGCCGATTACGTCCCTGCCATTTGTACACACCGCCCGTCGTTGTTTCCGATGATGGTGCAATACAGGTGATCGGACAGTCGGGTGTTTCACTTGACTGAAAGTTCACCGATATTGCTTCAATAGAGGAAGCAAAAGTC</ns2:sequence><ns2:name>EF375882.1_Trypanosoma_sp._carpio_18S_ribosomal_RNA_gene,_partial_sequence</ns2:name></ns2:Sequence><ns2:Sequence dsseqid="sq242" id="sq242"><ns2:sequence>TGCTTGTTTCAAGGACTTAGCCATGCATGCCTCAGAATCACTGCATTGCAGGAATCTGCGCATGGCTCATTACATCAGACGTAATCTGCCGCAAAAATTTTGCGGTTTCCGCAACAGTGGATAACTTGGCGAAACGCCAAGCTAATACATGAACCAACCGGACGCTCTCTGTTCCGGCTGCGGGGTAACCCCTCGTGGTCATGGGACGTCCAGCGAATGAATGAAATTAAAACCAATGCCTTCACCGGCAGTAACACCCAGAAGTGTTGATTCAATTCATTCCGTGCGAAAGCCGGATTTTTTCCGGCGTCTTTTGACGAACAACTGCCCTATCAGCCAGTGATGGCCGTGTAGTGGACTGCCATGGCGTTGACGGGAGCGGGGGATTAGGGTTCGATTCCGGAGAGGGAGCCTGAGAAATAGCTACCACTTCTACGGAGGGCAGCAGGCGCGCAAATTGCCCAATGTCAAAAAAAAACGATGAGGCAGCGAAAAGAAATAGAGCCGACAGTGCCTTTGGCATTGTCGTTTTCAATGGGGGATATTTAAACCCATCCAAAATCGAGTAACAATTGGAGGACAAGTCTGGTGCCAGCACCCGCGGTAATTCCAGCTCCAAAAGCGTATATTAATGCTGTTGCTGTTAAAGGGTTCGTAGTTGAATTGTGGGCCTTTGAGGCGCAATGGTTTAGTCCCGTCCACCTCGGATTGGTGACCCATGCCCTTGAGGTCCGTGAACACTCAGAAACAAGAAACACGGGAGTGGTTCCTTTCCTGATTTTCGCATGTCATGCATGCCAGGGGGCGCCCGTGATTTTTTACTGTGACTAAAAAAGTGTGACCAAAGCAGTCATTTCGACTTGAATTAGAAAGCATGGGATAACAAAGGAGCAGCCTATAGGCCACCGTTTCGGCTTTTGTTGGTTTTAACAGTCTATTGGAGATTATGGGGCTGTGCGACAAGCGCTCGAGTGCTCTCCTTTTCGGTGACGCTCGGCGCCTTTGTGGGAAATCCACGGTTGCCTCGGCAGGCTTCGGCCTCGCGGAGAGCACTTCCGTCTTCCCTCAACTCGCGGCATCCAGGAATGAAGGAGGGTAGTTCGGGGGAGAACGTACTGGTGCGTCAGAGGTGAAATTCTTAGACCGCACCAAGACGAACTACAGCGAAGGCATTCTTCAAGGATACCTTCCTCAATCAAGAACCAAAGTGTGGGGATCGAAGATGATTAGAGACCATTGTAGTCCACACTGCAAACGATGACACCCATGAATTGGGGAGTTTTTGGTCGTAGGCGGGGTCGGGTTCATCTCGCTCCTCGTCTCGCCAATGTGTATCAATTTACGTGCATATTCTTTTTGGTCCTCGCAAGGGGTCCTTTTTACGGGAATATCCTCAGCACGTTATCTGACTTCTTCACGCGAAAGCTTTGAGGTTACAGTCTCAGGGGGGAGTACGTTCGCAAGAGTGAAACTTAAAGAAATTGACGGAATGGCACCACAAGACGTGGAGCGTGCGGTTTAATTTGACTCAACACGGGGAACTTTACCAGATCCGGACAGGGTGAGGATTGACAGATTGAGTGTTCTTTCTCGATCCCCTGAATGGTGGTGCATGGCCGCTTTTGGTCGGTGGAGTGATTTGTTTGGTTGATTCCGTCAACGGACGAGATCCAAGCTGCCCAGTAGGATTCAGAATTGCCCATAGGATAGCAATCCCTTCTGCGGGTTTTACCCAACGGGGGGCGGTATTCGTTTGTATCCTTCTCTGCGGGATTCCTTGTTTTGCGCAAGGTGAGATTTTGGGCAACAGCAGGTCTGTGATGCTCCTCAATGTTCTGGGCGACACGCGCACTACAATGTCAGTGAGAACAAGAAAAACGACTTCTGTCGGACCTACTTGATCAAAAGAGTGGGAAAACCCCGGAATCACATAGACCCACTTGGGACCGAGTATTGCAATTATTGGTCGCGCAACGAGGAATGTCTCGTAGGCGCAGCTCATCAAACTGTGCCGATTACGTCCCTGCCATTTGTACACACCGCCCGTCGTTGTTTCCGATGATGGTGCAATACAGGTGATCGGACAGTCGGGTGTTTCACCTGACCGAAAGTTCACCGATATTTCTTCAATAGAGGAAGCAAAAG</ns2:sequence><ns2:name>AB242276.1_Trypanosoma_sp._TryEaNG/HP405_gene_for_18S_ribosomal_RNA,_partial_sequence</ns2:name></ns2:Sequence><ns2:Sequence dsseqid="sq244" id="sq244"><ns2:sequence>TGCTTGTTTCAAGGACTTAGCCATGCATGCCTCAGAATCACTGCATTGCAGGAATCTGCGCATGGCTCATTACATCAGACGTAATCTGCCGCAAAAATTTTGCGGTTTCCGCAACAGTGGATAACTTGGCGAAACGCCAAGCTAATACATGAACCAACCGGACGCTCTCTGTTCCGGCTGCGGGGTAACCCCTCGTGGTCATGGGACGTCCAGCGAATGAATGAAATTAAAACCAATGCCTTCACCGGCAGTAACACCCAGAAGTGTTGATTCAATTCATTCCGTGCGAAAGCCGGATTTTTTCCGGCGTCTTTTGACGAACAACTGCCCTATCAGCCAGTGATGGCCGTGTAGTGGACTGCCATGGCGTTGACGGGAGCGGGGGATTAGGGTTCGATTCCGGAGAGGGAGCCTGAGAAATAGCTACCACTTCTACGGAGGGCAGCAGGCGCGCAAATTGCCCAATGTCAAAAAAAAACGATGAGGCAGCGAAAAGAAATAGAGCCGACAGTGCCTTTGGCATTGTCGTTTTCAATGGGGGATATTTAAACCCATCCAAAATCGAGTAACAATTGGAGGACAAGTCTGGTGCCAGCACCCGCGGTAATTCCAGCTCCAAAAGCGTATATTAATGCTGTTGCTGTTAAAGGGTTCGTAGTTGAATTGTGGGCCTTTGAGGCGCAATGGTTTAGTCCCGTCCACCTCGGATTGGTGACCCATGCCCTTGAGGTCCGTGAACACTCAGAAACAAGAAACACGGGAGTGGTTCCTTTCCTGATTTTCGCATGTCATGCATGCCAGGGGGCGCCCGTGATTTTTTACTGTGACTAAAAAAGTGTGACCAAAGCAGTCATTTCGACTTGAATTAGAAAGCATGGGATAACAAAGGAGCAGCCTATAGGCCACCGTTTCGGCTTTTGTTGGTTTTAACAGTCTATTGGAGATTATGGGGCTGTGCGACAAGCGCTCGAGTGCTCTCCTTTTCGGTGACGCTCGGCGCCTTTGTGGGAAATCCACGGTTGCCTCGGCAGGCTTCGGCCTCGCGGAGAGCATTTCCGTCTTCCCTCAACTCGCGGCATCCAGGAATGAAGGAGGGTAGTTCGGGGGAGAACGTACTGGTGCGTCAGAGGTGAAATTCTTAGACCGCACCAAGACGAACTACAGCGAAGGCATTCTTCAAGGATACCTTCCTCAATCAAGAACCAAAGTGTGGGGATCGAAGATGATTAGAGACCATTGTAGTCCACACTGCAAACGATGACACCCATGAATTGGGGAGTTTTTGGTCGTAGGCGGGGTCGGGTTCATCTCGCTCCTCGTCTCGCCAATGTGTATCAATTTACGTGCATATTCTTTTTGGTCCTCGCAAGGGGGCCTTTTTACGGGAATATCCTCAGCACGTTATCTGACTTCTTCACGCGAAAGCTTTGAGGTTACAGTCTCAGGGGGGAGTACGTTCGCAAGAGTGAAACTTAAAGAAATTGACGGAATGGCACCACAAGACGTGGAGCGTGCGGTTTAATTTGACTCAACACGGGGAACTTTACCAGATCCGGACAGGGTGAGGATTGACAGATTGAGTGTTCTTTCTCGATCCCCTGAATGGTGGTGCATGGCCGCTTTTGGTCGGTGGAGTGATTTGTTTGGTTGATTCCGTCAACGGACGAGATCCAAGCTGCCCAGTAGGATTCAGAATTGCCCATAGGATAGCAATCCCTTCTGCGGGTTTTACCCAATGGGGGGCGGTATTCGTTTGTATCCTTCTCTGCGGGATTCCTTGTTTTGCGCAAGGTGAGATTTTGGGCAACAGCAGGTCTGTGATGCTCCTCAATGTTCTGGGCGACACGCGCACTACAATGTCAGTGAGAACAAGAAAAACGACTTCTGTCGGACCTACTTGATCAAAAGAGTGGGAAAACCCCGGAATCACATAGACCCACTTGGGACCGAGTATTGCAATTATTGGTCGCGCAACGAGGAATGTCTCGTAGGCGCAGCTCATCAAACTGTGCCGATTACGTCCCTGCCATTTGTACACACCGCCCGTCGTTGTTTCCGATGATGGTGCAATACAGGTGATCGGACAGTCGGGTGTTTCACCTGACCGAAAGTTCACCGATATTTCTTCAATAGAGGAAGCAAAAG</ns2:sequence><ns2:name>AB242275.1_Trypanosoma_sp._TryMmNG/HP402_gene_for_18S_ribosomal_RNA,_partial_sequence</ns2:name></ns2:Sequence><ns2:Sequence dsseqid="sq246" id="sq246"><ns2:sequence>TTAGCCATGCATGCCTCAGAATCACTGCATTGCAGGAATCTGCGCATGGCTCATTACATCAGACGTAATCTGCCGCAAAAATGTTGCGGTTTCCGCAAAATTGGATAACTTGGCGAAACGCCAAGCTAATACATGAACCAAAGGGACGCTCTCTGTTCCGGAGGCGGGGCAACTCGYTTCCATGGGACGTCCAGCGAATGAATGAAAGTAAAACCAATGCCTTCACCGGCAGTAACACCCAGAAGTGTTGACTCAATTCATTCCGTGCGAAAGCTGGGTTTTTTACCCGGCGTCTTTTGACGAACAACTGCCCTATCAGCCAGTGATGGCCGTGTAGTGGACTGCCATGGCGTTGACGGGAGCGGGGGATTAGGGTTCGATTCCGGAGAGGGAGCCTGAGAAATAGCTACCACTTCTACGGAGGGCAGCAGGCGCGCAAATTGCCCAATGTCAAAAAAAACGATGAGGCAGCGAAAAGAAATAGAGCCGACAGTGCCTTTGGCATTGTCGTTTTCAATGGGGGATATTTAAACCCATCCAAAATCGAGTAACAATTGGAGGACAAGTCTGGTGCCAGCACCCGCGGTAATTCCAGCTCCAAAAGCGTATATTAATGCTGTTGCTGTTAAAGGGTTCGTAGTTGAATTGTGGGCCTTTGAGGCGCAATGGTTTTGTCCCGTCCACTTCGGATTGGTGACCCATGCCCTTGAGGTCCGTGAACACTCAGAAACAAGAAACACGGGAGTGGTTCCTTCCTGATTCTCGCATGTCATGCATGCCAGGGGGCGCCCGTGATTTTTACTGTGACTAAAAAAGTGTGACCAAAGCAGTCATTCGACTTGAATTAGAAAGCATGGGATAACAAAGGAGCAGCCTATGGGCCACCGTTTCGGCTTTTGTTGGTTTTAAAAGTCCATTGGAGATTATGGGGCTGTGCGACAAGCGGCTGGGTGTTTCCCTTTCGGGAGCACCCGTCGCCTTTGGTGGAAATCCGTGTCGGTATCGCGGGCTTCGGCTCGTCGATTCGGCGCCTTCCATCGACTCGCGGCATCCAGGAATGAAGGAGGGTAGTTCGGGGGAGAACGTACTGGTGCGTCAGAGGTGAAATTCTTAGACCGCACCAAGACGAACTACAGCGAAGGCATTCTTCAAGGATACCTTCCTCAATCAAGAACCAAAGTGTGGGGATCGAAGATGATTAGAGACCATTGTAGTCCACACTGCAAACGATGACACCCATGAATTGGGGAGTTTTTGGTCGTAGGCGAGGTCGGGTTCATCTCGCTCCTCGCCTCGCCAATGGATATCAATTTACGTGCATATTCTTTTCGGTCCTCGCAAGGGGGCCTTTAACGGGAATATCCTCAGCACGTTATCTGATTTCTTCACGCGAAAGCTTTGAGGTTACAGTCTCAGGGGGGAGTACGTTCGCAAGAGTGAAACTTAAAGAAATTGACGGAATGGCACCACAAGACGTGGAGCGTGCGGTTTAATTTGACTCAACACGGGGAACTTTACCAGATCCGGACAGGGTGAGGATTGACAGATTGAGTGTTCTTTCTCGATCCCCTGAATGGTGGTGCATGGCCGCTTTTGGTCGGTGGAGTGATTTGTTTGGTTGATTCCGTCAACGGACGAGATCCAAGCTGCCCAGTAGGATTCAGAATTGCCCATAGGATAGCAATCCCTTCCGCGGGTTTTACCCAAGGGGGGGCGGTATTCGTTTGTATCCTTCTCTGCGGGATTCCTTGTTTCGCGCAAGGTGAGATTTTGGGCAACAGCAGGTCTGTGATGCTCCTCAATGTTCTGGGCGACACGCGCACTACAATGTCAGTGAGAACAAGAAAAACGACTTTTGTCGGACCTACTTGATCAAAAGAGTGGGGAAACCCCGGAATCACATAGACCCACTTGGGACCGAGTATTGCAATTATTGGTCGCGCAACGAGGAATGTCTCGTAGGCGCAGCTCATCAAACTGTGCCGATTACGTCCCTGCCATTTGTACACACCGCCCGTCGTTGTTTCCGATGATGGTGCAATACAGGTGATCGGACAGTCGAATGTCTCATTCGACCGAAAGTTCACCGATATTTCTTCAATAGAGGAAGCAAAAGTCGTAACAAGGTAGCTGTAGGTGAACCTGC</ns2:sequence><ns2:name>KF546526.1_Trypanosoma_grayi_isolate_Crocamp1_18S_ribosomal_RNA_gene,_partial_sequence</ns2:name></ns2:Sequence><ns2:Sequence dsseqid="sq248" id="sq248"><ns2:sequence>TGCTTGTTTCAAGGACTTAGCCATGCATGCCTCAGAATCACTGCATTGCAGGAATCTGCGCATGGCTCATTACATCAGACGTAATCTGCCGCAAAAATTTTGCGGTTTCCGCAACAGTGGATAACTTGGCGAAACGCCAAGCTAATACATGAACCAACCGGACGCTCTCTGTTCCGGCTGCGGGGGGGCGACCCCCTGTGGTCATGGGACGTCCAGCGAATGAATGAAATTAAAACCAACGCCTTCACCGGCAGTAACACTCAGAAGTGTTGATTCAATTCATTCCGTGCGAAAGCCGGATTCTTTCCGGCGTCTTTTGACGAACAACTGCCCTATCAGCCAGTGATGGCCGTGTAGTGGACTGCCATGGCGTTGACGGGAGCGGGGGATTAGGGTTCGATTCCGGAGAGGGAGCCTGAGAAATAGCTACCACTTCTACGGAGGGCAGCAGGCGCGCAAATTGCCCAATGTCTAAAAAAAACGATGAGGCAGCGAAAAGAAATAGAGCCGACAGTGCCTTTGGCATTGTCGTTTTCAATGGGGGATATTTAAACCCATCCAAAATCGAGTAACAATTGGAGGACAAGTCTGGTGCCAGCACCCGCGGTAATTCCAGCTCCAAAAGCGTATATTAATGCTGTTGCTGTTAAAGGGTTCGTAGTTGAATTGTGGGCCTTTGAGGCGCAATGGTTTAGTCCCGTCCACCTCGGATTGGTGACCCATGCCCTTGGGGTCCGTGAACACTCAGAAACAAGAAACACGGGAGTGGTTCCTTTCCTGATTTTCGCATGTCATGCATGCCAGGGGGCGCCCGTGATTTTTTACTGTGACTAAAAAAGTGTGACCAAAGCAGTCATTTCGACTTGAATTAGAAAGCATGGGATAACAAAGGAGCAGCCTATAGGCCACCGTTTCGGCTTTTGTTGGTTTTAACAGTCTATTGGAGATTATGGGGCTGTGCGACAAGCGCTCGAGTGCTCTCCTTTTCGGTGACACTCGGCGCCTTTGTGGGAAATCCGCGGTTGCCTCGGCAGGCTTCGGCCTCGCAGAGAGTGCTTCCGTCTTCCCTCAACTCGCGGCATCCAGGAATGAAGGAGGGTAGTTCGGGGGAGAACGTACTGGTGCGTCAGAGGTGAAATTCTTAGACCGCACCAAGACGAACTACAGCGAAGGCATTCTTCAAGGATACCTTCCTCAATCAAGAACCAAAGTGTGGGGATCGAAGATGATTAGAGACCATTGTAGTCCACACTGCAAACGATGACACCCATGAATTGGGGAGTTTTTGGTCGTAGGCGGGGTCGGGTTCATCTCGCTCCTCGTCTCGCCAATGTATATCAATTTACGTGCATATTCTTTTTGGTCCTCGCAAGAGGTCCTTTTACGGGAATATCCTCAGCACGTTATCTGACTTCTTCACGCGAAAGCTTTGAGGTTACAGTCTCAGGGGGGAGTACGTTCGCAAGAGTGAAACTTAAAGAAATTGACGGAATGGCACCACAAGACGTGGAGCGTGCGGTTTAATTTGACTCAACACGGGGAACTTTACCAGATCCGGACAGGGTGAGGATTGACAGATTGAGTGTTCTTTCTCGATCCCCTGAATGGTGGTGCATGGCCGCTTTTGGTCGGTGGAGTGATTTGTTTGGTTGATTCCGTCAACGGACGAGATCCAAGCTGCCCAGTAGGATTCAGAATTGCCCATAGGATAGCAATCCCTTCTGCGGGTTTTACCCAATGGGGGGCGGTATTCGTTTGTATCCTTCTCTGCGGGATTCCTTGTTTTGCGCAAGGTGAGATTTTGGGCAACAGCAGGTCTGTGATGCTCCTCAATGTTCTGGGCGACACGCGCACTACAATGTCAGTGAGAACAAGAAAAACGACTTCTGTCGGACCTACTTGATCAAAAGAGTGGGAAAACCCCGGAATCACATAGACCCACTTGGGACCGAGTATTGCAATTATTGGTCGCGCAACGAGGAATGTCTCGTAGGCGCAGCTCATCAAACTGTGCCGATTACGTCCCTGCCATTTGTACACACCGCCCGTCGTTGTTTCCGATGATGGTGCAATACAGGTGATCGGACAGTCGGGTGTTTCATCTGACCGAAAGTTCACCGATATTTCTTCAATAGAGGAAGCAAAAG</ns2:sequence><ns2:name>AB242273.1_Trypanosoma_lewisi_gene_for_18S_ribosomal_RNA,_partial_sequence,_isolate:_TryRaIDN202,_TryBiIDN203,_TryRoIDN204,_TryRrPHL201</ns2:name></ns2:Sequence><ns2:Sequence dsseqid="sq250" id="sq250"><ns2:sequence>TGCTTGTTTCAAGGACTTAGCCATGCATGCCTCAGAATCACTGCATTGCAGGAATCTGCGCATGGCTCATTACATCAGACGTAATCTGCCGCAAAAATTTTGCGGTTTCCGCAACAGTGGATAACTTGGCGAAACGCCAAGCTAATACATGAACCAACCGGACGCTCTCTGTTCCGGCTGCGGGGGGGCGACCCCCTGTGGTCATGGGACGTCCAGCGAATGAATGAAATTAAAACCAACGCCTTCACCGGCAGTAACACTCAGAAGTGTTGATTCAATTCATTCCGTGCGAAAGCCGGATTCTTTCCGGCGTCTTTTGACGAACAACTGCCCTATCAGCCAGTGATGGCCGTGTAGTGGACTGCCATGGCGTTGACGGGAGCGGGGGATTAGGGTTCGATTCCGGAGAGGGAGCCTGAGAAATAGCTACCACTTCTACGGAGGGCAGCAGGCGCGCAAATTGCCCAATGTCTAAAAAAAACGATGAGGCAGCGAAAAGAAATAGAGCCGACAGTGCCTTTGGCATTGTCGTTTTCAATGGGGGATATTTAAACCCATCCAAAATCGAGTAACAATTGGAGGACAAGTCTGGTGCCAGCACCCGCGGTAATTCCAGCTCCAAAAGCGTATATTAATGCTGTTGCTGTTAAAGGGTTCGTAGTTGAATTGTGGGCCTTTGAGGCGCAATGGTTTAGTCCCGTCCACCTCGGATTGGTGACCCATGCCCTTGGGGTCCGTGAACACTCAGAAACAAGAAACACGGGAGTGGTTCCTTTCCTGATTTTCGCATGTCATGCATGCCAGGGGGCGCCCGTGATTTTTTACTGTGACTAAAAAAGTGTGACCAAAGCAGTCATTTCGACTTGAATTAGAAAGCATGGGATAACAAAGGAGCAGCCTATAGGCCACCGTTTCGGCTTTTGTTGGTTTTAACAGTCTATTGGAGATTATGGGGCTGTGCGACAAGCGCTCGAGTGCTCTCCTTTTCGGTGACACTCGGCGCCTTTGTGGGAAATCCGCGGTTGCCTCGGCAGGCTTCGGCCTCGCAGAGAGTGCTTCCGTCTTCCCTCAACTCGCGGCATCCAGGAATGAAGGAGGGTAGTTCGGGGGAGAACGTACTGGTGCGTCAGAGGTGAAATTCTTAGACCGCACCAAGACGAACTACAGCGAAGGCATTCTTCAAGGATACCTTCCTCAATCAAGAACCAAAGTGTGGGGATCGAAGATGATTAGAGACCATTGTAGTCCACACTGCAAACGATGACACCCATGAATTGGGGAGTTTTTGGTCGCAGGCGGGGTCGGGTTCATCTCGCTCCTCGTCTCGCCAATGTATATCAATTTACGTGCATATTCTTTTTGGTCCTCGCAAGAGGTCCTTTTACGGGAATATCCTCAGCACGTTATCTGACTTCTTCACGCGAAAGCTTTGAGGTTACAGTCTCAGGGGGGAGTACGTTCGCAAGAGTGAAACTTAAAGAAATTGACGGAATGGCACCACAAGACGTGGAGCGTGCGGTTTAATTTGACTCAACACGGGGAACTTTACCAGATCCGGACAGGGTGAGGATTGACAGATTGAGTGTTCTTTCTCGATCCCCTGAATGGTGGTGCATGGCCGCTTTTGGTCGGTGGAGTGATTTGTTTGGTTGATTCCGTCAACGGACGAGATCCAAGCTGCCCAGTAGGATTCAGAATTGCCCATAGGATAGCAATCCCTTCTGCGGGTTTTACCCAACGGGGGGCGGTATTCGTTTGTATCCTTCTCTGCGGGATTCCTTGTTTTGCGCAAGGTGAGATTTTGGGCAACAGCAGGTCTGTGATGCTCCTCAATGTTCTGGGCGACACGCGCACTACAATGTCAGTGAGAACAAGAAAAACGACTTCTGTCGGACCTACTTGATCAAAAGAGTGGGAAAACCCCGGAATCACATAGACCCACTTGGGACCGAGTATTGCAATTATTGGTCGCGCAACGAGGAATGTCTCGTAGGCGCAGCTCATCAAACTGTGCCGATTACGTCCCTGCCATTTGTACACACCGCCCGTCGTTGTTTCCGATGATGGTGCAATACAGGTGATCGGACAGTCGGGTGTTTCATCTGACCGAAAGTTCACCGATATTTCTTCAATAGAGGAAGCAAAAG</ns2:sequence><ns2:name>AB242274.1_Trypanosoma_niviventerae_gene_for_18S_ribosomal_RNA,_partial_sequence</ns2:name></ns2:Sequence><ns2:Sequence dsseqid="sq252" id="sq252"><ns2:sequence>GAATTCCGGCTGCAGAGCTGGTTGATCCTGCCAGTAGTCATATGCTTGTTTCAAGGACTTAGCCATGCATGCCTCAGAATCACTGCATTGCAGGATCTGCGCATGGCTCATTACATCAGACGTAATCTGCCGCAAAAATGTTGCGGTCTCCCGAAAATTGGATAACTTGGCGAAACGCCAAGCTAATACATGAACCAAAGGACGGTCTCTGTTCCGGGTGGTGGGGCAACTCATCATCACTTATGGGGACGTCCAGCGAATGAATGAAAGTAAAACCAATGCCTTCACTGGCAGTAACACCCAGAAGTGTTTGACTCAATTCATTCCGTGTGAAACGGCTTGCCGGCGTCTTTTGACGAACAACTACCCTATCAGCCAGTGATGGCCGTTGACGGGAGCGGGGGATTATTAGGGTTCGATTCCGGAGAGGGAGCCTGAGAAATAGCTACCACTTCTACGGAGGGCAGCAGGCGCGCAAATTGCCCAATGTCAAAAAAAAACGATGAGGCAGCGAAAAGAAATAGAGCCGACAGTCCCTATGGATTGTCGTATTCAATGGGGGATATTTAAACCCATCCAATATCGAGTAACAATTGGAGGACAAGTCTGGTGCCAGCACCGCGTAATTCCAGCTCCAAAAGCGTATATAATGCTGTTGCTGTTAAAGGGTTCGTAGTTGAAATTGAGGGCCTCCGAGGCGCTCTGGTACGTCCCATCCACTTCGGATTGGTGACCCAGGCCCTTGTGGTCCGTGAACACTCAGAAACAAGAAACACGGGAGCGGTTCCTTCCTGATCTACGCATGTCATGCATGCCAGGGGGCGTCCGTGATTTTTACTGTGACTAAAAAAGTGTGACCAAAGCAGTCATCCGACTTGAATTAGAAAGCATGGGATAACAAAGGAGCAGCCTATGGGCCACCGTTTCGGCTTTTGTTGGTTTTAGAACTCCATTGGAAATTATGGGGCTGTGCGACAAGCGGCTGGGTGCCTTTCAGCGTACCCGTCGCCTTTGTGGGAAATCGTGCCGGTGTAGCTTCGACTTCGGTCCCTGCTTGATCGGTGCCTTCCCTCAACTCACTGCATCCAGGAATGAAGGAGGGTAGTTCGGGGGAGCAGAGGTGAAATTCTGAACTACAGCGAAGGCATTCTTCAAGGATACCTTCCTCAATCAAGAACCAAAGTGTGGGGATCGAAGATGATTAGAGACCATTGTAGTCCACACTGCAAACGATGACACCCATGAATTGGGGAGTTTTTGGTCGACGGCAAGGACGGGTTCATCTCGTTCCTCGCCTCACCAATGATATCAATTTACGTGCATATTCCTATCAGGTCCTCGCAAGGGGACCTAACGGGATATCCTCAGCACGTTTTCTTACTCTTCACGCGAAAGCTTTGAGGTTACAGTCTCAGGGGGGAGTACGTTTCGCAAGAGTGAAACTTAAAGAAATTGACGGAATGGCACCACAAGACGTGGAGCGTGCGTTTAATTTGACTCAACACGGGGAACTTTACCAGATCCGGACAGGGTGAGGATTGACAGATTGAGTGTTCTTTCTCGATCCCCTGAATGGTGGTGCATGGCCGCTTTTGGTCGGTGGAGTGATTTGTTTGGTTGATTCCGTCAACGGACGAGATCCAAGCTGCCCAGTAGGATTCAGAATTGCCCATAGGATAGCAATCCCTTCCGCGGGTTTTCCCCAAGGGGGGGCGGTATTCGTTTGTATCCTTCTCTGCGGGATTCCTTGCTTCGCACAAGGTGAGATTTTGGGCAACAGCAGGTCTGTGATGCTCCTCAATGTTCTGGGCGACACGCGCACTACAATGTCAGTGAGAACAAGAAAAACGACTCTCGTCGTACCTACTTGATCAAAAGAGTGGGGAAACCCCGGAATCACATAGACCCACTTGGGACCGAGTATTGCAATTATTGGTCGCGCAACGAGGAATGTCTCGTAGGCGCAGCTCATCAAACTGTGCCGATTACGTCCCTGCCATTTGTACACACCGCCCGTCGTTGTTTCCGATGATGGTGCAATACAGGTGATCGGACAGTCGAATGTTTCATTTGACCGAAAGTTCACCGATATTTCTTCAATAGAGGAAGCAAAAGTCGTAACAAGGTAGCTGTAGGTGAACCTGCGGAA</ns2:sequence><ns2:name>AF119807.1_Trypanosoma_chattoni_18S_ribosomal_RNA_gene,_partial_sequence</ns2:name></ns2:Sequence><ns2:Sequence dsseqid="sq254" id="sq254"><ns2:sequence>TGTGATCCTGCCAGTAGTCATATGCTTGTTTCAAGGATATAGCCATGCATGCCTCAGAATCACTGCACTTGCAGGAATTTGCGCATGGCTCATTACATCAGACGTAATTTGCCGCAAACATCTTGCGGTTTACCGCAATATTGGATAACTTGGCGAAACGCCAAGCTAATACATGAACCGAAGGGACGCTTTTTGTTCCGGGCGGTGGGGGGACTCACCGCTTATGGGACGTCCAGCGAATGAATGAAAGTAAAACCAATGCCTTCACTGGCAGTAACACCCAGAAGTGTTGACTCAATTCATTCCGTGCGAAAGCCGGTTTACCGGCGTCTTTTGACGAACAACTGCCCTATCAGCCAGTGATGGCCGTGTAGTGGACTGCCATGGCGTTGACGGGAGCCGGGGGATTAACCACTTCTACGGAGGGCAGCAGGCGCCGCAAATTGCCCAATGTCAAAAAAAAACGATGAGGCAGCGAAAAGAAATAGAGTCGGCAGTCCCTTAGTGGGATTGTCGTTTTCAATGGGGGATATTTAAACCCATCCAATATCGAGTAACAATTGGAGGACAAGTCTGGTGCCAGCACCCGCGGTAATTCCAGCTCCAAAAGCGTATATAATGCTGTTGCTGTTAAAGGGTTCGTAGTTGAATTGAGGGCCTCCGAGGCGCACTGGTACGTCCCATCCACTTCGGATCGGTGACCCAGGCCCTTGCGGTCCGTGAACATACAATTTTTCAGAAACAAGAAACACGGGAGCGGTTCCTTTCCTGAGTCTCGCATGTCATGCATGCCAGGGGGCGTCCGTGATTTTTTACTGTGACTAAAAAAGTGTGACCAAAGCAGTCATCCGACTTGAATTAGAATGCATGGGATAACAAAGGAGCAGCATCCTATGGGCCACCGTTTCGGCTTTTGTTGGTTTTAAAACTCCATTGGAAATTATGGGGCTGTGCCACAAGCGGTCTTGGGCGCGTGTGTCCTCTTCGTAGGCCACCGCCTCGTCACCTTTGCGGTGTATAACCATTGTACTCTCCCGTAGTCTAGTCATCGGTGTCCACGCGCCTTCCCGTAACTCACGGCATCCACGGAATGAAGGACGGGTAGTTCCGGGGGAGTTCAGAGGTGAAATTCTAACTACAGCGAAGGCATTCTTCAAGGATACCTTCCTCAATCAAGAACCAAAGTGTGGGGATCGAAGATGATTAGAGACCATTGTAGTCCACACTGCAAACGATGACACCCATGAATTGGGGAGTTTTTGGTCGAAGCAGGGGGCGAGTTTACCTCGTTCCTTCTCGTCTCGCCAATGTTTACAATTTACGTGCATATCTATACGGTCTCCCTTCCTTAAGGGGGCCTTTTATTTACGGGACATATCCTCAGCACGTTTTCTTACTTCTTCACGCGAAAGCTTTGAGGTTACAGTCTCAGGGGGGAGTACGTTCGCAAGAGTGAAACTTAAAGAAATTGACGGAATGGCACCACAAGACGTGGAGCGTGCGGTTTAATTTGACTCAACACGGGGAACTTTACCAGATCCGGACAGGGTGAGGATTGACAGATTGAGTGTTCTTTCTCGATCCCCTGAATGGTGGTGCATGGCCGCTTTTGGTCGGTGGAGTGATTTGATTTGGTTGAAGCCGTAACGGAACGAGATCCAAGCTGCCCAATAGGATTCAGGATTGCCCATAGGATAGCAATCCCTTCCGCGGGTTTTACCCAAGGGGGGGCCGGTATCCGGTTGAATCCTTCTCTGCGGGATTCCTTGTTTTGCACAAGGTGAGATTTTGGGCAACAGCAGGCTCTGTGATGCTCCTACATGCTACAATGTCAGTGAGAACAAGAAAAACGACTTTTGTCGGACCTACTTGATCAAAAGAGTGGGAAAACCCCGGAATCACATAGACCCACTTGGGACCGAGTATTGCAATTATTGGTCGCGCAACGAGGAATGTCTCGTAGGCGCAGCTCATCAAACTGTGCCGATTACGTCCCTGCCATTTGTACACACCGCCCGTCGTTGTTTCCGATGATGGTGCAATACAGGTGATCGGACAGTCGAGTGTTTCACTTGACCGAAAGTTCACCGATATTTCTTCAATAGAGGAAGCAAAAGTCGTAACAAGGTAGCTGTAGGTGAACCTGCAGA</ns2:sequence><ns2:name>AF119808.1_Trypanosoma_mega_18S_ribosomal_RNA_gene,_partial_sequence</ns2:name></ns2:Sequence><ns2:Sequence dsseqid="sq256" id="sq256"><ns2:sequence>CATATGCTTGTTTCAAGGACTTAGCCATGCATGCCTCAGAATCACTGCACTTGCAGGAATCTGCGCATGGCTCATTACATCAGACGTAATCTGCCGCAAACATGTTGCGGTTTCCGCATTATTGGATAACTTGGCGAAACGCCAAGCTAATACATGAGTAGAAGGAGCGTTCTCTGTACCGGGTAGTGGGGCAACTCACTGCTTATGGGACGTTCAGCGAATGAATGAAAGTAAGACCAATGCCCTCTTGGGCAGTATCACCTAGAAGTGTTGACTCAATTCATTCCGTGCGAAAGCCGGATTTTCCGGCGTCTTTTGACGAACAACTGCCCTATCAGCCAGTGATGGCCGTGTAGTGGACTGCCATGGCGTTGACGGGAGCGGGGGATTAGGGTTCGATTCCGGAGAGGGAGCCTGAGAAATAGCTACCACTTCTACGGAGGGCAGCAGGCGCGCAAATTGCCCAATGTCAAAACAAACGATGAGGCAGCGAAAAGAAATAGAGCCGACAGTCCCATTCGGGATTGTCGTATTCAATGGGGGTTATTTAATACCATCCAATATCGAGTAACAATTGGAGGACAAGTCTGGTGCCAGCACCCGCGGTAATTCCAGCTCCAAAAGCGTATATTAATGCTGTTGCTGTTAAAGGGTTCGTAGTTGAATTGAGGGCCTCTGAGGCGCACTGGTATGTCCCGTTCACTTCGAATTGGTGACCCAGGCCCTTGTGGTCCGTGAACATTCAGAAACAAGAAACACGGGAGTGGTTCCTTCCTGATTTTCGCATGTCATGCATGCCAGGGGGCGCCCGTGATTTTTACTGTGACTAAAAAAGTGTGACCAAAGCAGTCATCCGACTTGAATTAGAAAGCATGGGATAACAAAGGAGCAGCCTATGAGCTACCGTTTCGGCTTTTGTTGGTTTTAAAAACTCATTGGAGATTATGGAGTTGTGCGACAAGCGGCCGGGCGCCTATTTTATTTGGTGCCCGTCGCCTTTGTGGGAAACCCGTACCGATGCAGGGAAGGGCGGCTTCGGCTTGTCTTTTTTCCCTCTCGGTGCATTCCCTCAACTCACTGCTTCCAGGAATGAAGGAGGGTAGTCGGGGGAGAACGTACTGGTGCGTCAGAGGTGAAATTCTTAGACCGCACCAAGACGAACTACAGCGAAGGCATTCTTCAAGGATACCTTCCTCAATCAAGAACCAAAGTGTGGGGATCGAAGATGATTAGAGACCATTGTAGTCCACACTGCAAACGATGACACCCATGAATTGGGGAGTTTTTGGTCGCAGGCGGTGTCGGGTTCATCTCGCTCACTCGTCTCACCAATGATATCAATTTACGTGCATATTCTTTTCGGTCCCCGCAAGGGGGCTTTTTACGGGAATATCCTCAGCACGTTTTCTTACTTCTTCACGCGAAAGCTTTGAGGTTACAGTCTCAGGGGGGAGTACGTTCGCAAGAGTGAAACTTAAAGAAATTGACGGAATGGCACCACAAGACGTGGAGCGTGCGGTTTAATTTGACTCAACACGGGGAACTTTACCAGATCCGGACAGGGTGAGGATTGACAGATTGAGTGTTCTTTCTCGATCCCCTGAATGGTGGTGCATGGCCGCTTTTGGTCGGTGGAGTGATTTGTTTGGTTGATTCCGTCAACGGACGAGATCCAAGCTGCCCAGTAGGATTCAGAATTGCCCATAGGATAGCAATCCCTTCCGCGGGTTTTACCTAAGGGGGGGCGGTATTCGTTTGTATCCTTCTCTGCGGGATTCCTTGACTTTGCACAAGGTGAGATTTTGGGCAACAGCAGGTCTGTGATGCTCCTCAATGTTCTGGGCGACACGCGCACTACAATGTCAGTGAGAACAAGAAAAACGACTCTTGTCGTACCTACTTGATCAAAAGAGTGGGAAAACACCGGAATCACATAGACCCACTTGGGACCGAGTATTGCAATTATTGGTCGCGCAACGAGGAATGTCTCGTAGGCGCAGCTCATCAAACTGTGCCGATTACGTCCCTGCCATTTGTACACACCGCCCGTCGTTGTTTCCGATGATGGTGCAATACAGGTGATCGGACAGTCGAGTGTCTCACTTGACTGAAAGTTCACCGATATTGCTTCAATAGAGGAAGCAAAAGTC</ns2:sequence><ns2:name>EF375883.1_Trypanosoma_sp._fulvidraco_18S_ribosomal_RNA_gene,_partial_sequence</ns2:name></ns2:Sequence><ns2:Sequence dsseqid="sq258" id="sq258"><ns2:sequence>AACCGGGGGAGTCCCTGCTCCGCAGCCGGGGGTGTCACAGCCCTCTGTTGCTACGGGTCGCCCAGCGAATGAACGAAATTAAAACCAATGCCCTGTTAATGGGCAGTAACACCCAGAAGTGTTGAATCAGTTCATTCCGTGCGAAAGCCGGATTTTCCGGCGTCTTTTGACGAACAACTGCCCTATCAGCTGGTGATGGCCGTGTAGTGGACTGCCATGGCGTTGACGGGAGCGGGGGATTAGGGTTCGATCGGAGAGGGAGCCTGAGAAATAGCTACCACTTCTACGGAGGGCAGCAGGCGCGCAAATTGCCCAATGTCAAAAAAACGATGAGGCAGCGAAAAGAAATAGAGCCGGCAGTGCCTTTGGCATTACCGTTTTCATGGGGGATATTTAAACCCATCAAAAATCGAGTAACCATTGGAGGACAAGTCTGGTGCCAGCACCCGCGGTAATTCCAGCTCCAAAAGCGTATATTAATGCTGTTGCTGTTAAAGGGTTCGTAGTTGAATTGGGGGCCTTTCTTTTTTTTGAGGCGCACGGTTTGCCCCGTCCACCTCGGACTGGTGGCCCGTGCCCTTGGGGGCCTGTGAACACTCAGAAACAAAAAACACGGGAGCGGTTCCTTCCTGATTTTCGCATGTCATGCATGCCAGGGGGCGTCCGTGATTTTTTACTGTGACTAAAAAAGTGCGACCAAAGCAGTCAGTCGACTTGAATTAGAAAGCATGGGATAACAAAGGAGCAGCCTATGGGCCACCGTTTCGGCTTTTGTTGGTATTAACAGTCCATTGGAGATTATGGGGCCGTGCGACAAGCGGTCGGGTGTGTGTGTGCACAAGTTTTACCTTGTGTCCCCCCAAAAATCTTTTTTTGGAGCGGGATTGTCGCCTCCACCCGTCGCCTTTGAAAGAGATTTTCTGTGGTGCGTTACGTGTCTTGTGTCCCTGTAGTGTACTTCGGTCGCTACACACACACTGACTGTGCGTTGCCTCCTCTTTCGACTCGCGGCATCCAGGAATGAAGGAGGGTAGTTCGGGGGAGAACGTATTGGTGCGTCAGAGGTAAAATTCTTAGACCGCACCAGGACGAACTACAGCGAGGCATTTTCAAGGATCTTCCTCAATCAAGAACCAAAGTGTGGGGATCGAAGATGATTAGAGACCATTGTAGTCCACACTGCAAACGATGACACCCATGAATTGGGGAGTTTTGGTCGCAGGCGGTTAGAGTCGGCACCACACCCTGTGTGCGTGTCCTCTACACTTGCCTCGCCAATTAATATCAATTTACGTGCATATTCTTTCAGGCTCCTAATTACAAATCCTCTTTCCCGCAAGGGAGGGAGGAGGGAGTCTTTGACGGGAATATCCTCAGCACGTTACCTGACTTCTTCACGCGAAAGCTTTGAGGTTACAGTCTCAGGGGGGAGTACGTTCGCAAGAGTGAAACTTAAAGAAATTGACGGAATGGCACCACAAGACGTGGAGCGTGCGGTTTAATTTGACTCAACACGGGGAACTTTACCAGATCCGGACAGGGTGAGGATTGACAGATTGAGTGTTCTTTCTCGATCCCCTGAATGGTGGTGCATGGCCGCTTTTGGTCGGTGGAGTGATTTGTTTGGTTGATTCCGTCAACGGACGAGATCCAAGCTGCCCAGTAGGATTCAGAATTGCCCATATAGGATAGCGTTCCCACCCATTCCCTTTTCTCACTTTTGTGGGGGGAGGGTATTCCTGGGTGGGCGGTATTCGGTTGTTTCCTTCTCTGCGGGATTCCTTGTTTTGCGCAAGGTGAAATTTTGGGCAACAGCAGGTCTGTGATGCTCCTCAATGTTCTGGGCGACACGCGCACTACAATGTCAGTGAGAACAAGAAAAACGACTCTCGTCGTACCCACTTGATCAAAAGAGTGGGGAAACCCCGGAATCACGTAGACCCACTTGGGACCGAGTATTGCAATTATTGGTCGCGCAACGAGGAATGTCTCGTAGGCGCAGCTCATCAAACTGTGCCGATTACGTCCCTGCCATTTGTACACACCGCCCGTCGTTGTTTCCGATGATGGTGGAATACAGGTGATCGGACAGTCGGGTGTTGCAGACTGACCGAAAGTTCACCGATATTTCTTCAATAGAGGAAGCAAAAGTCG</ns2:sequence><ns2:name>AB281091.1_Trypanosoma_sp._KG1_gene_for_18S_ribosomal_RNA,_partial_sequence</ns2:name></ns2:Sequence><ns2:Sequence dsseqid="sq260" id="sq260"><ns2:sequence>TAGTCATATGCTTGTTTCAAGGACTTAGCCATGCATGCCTCAGAATCACTGCATTGCAGGAATCTGCGCATGGCTCATTACATCAGACGTAATCTGCCGCAAAAATGTTGCGGTCTCCGCAAAATTGGATAACTTGGCGAAACGCCAAGCTAATACATGAATTAATGGACGCGTTCTGTTCCGGCTGTGGGGCAACCTGTGGCTCTGGCGCGTCCGGCGAATGAATGAAAGTAAAACCAACGCCTTCACCGGCAGTAACACTTAGAAGTGCTGACTCAATTCATTCCGTGCGAAAGCTGGGTTTTTTACCTGGCGTCTTTTGACGAACAACTGCCCTATCAGCCAGTGATGGCCGTGTAGTGGACTGCCATGGCGTTGACGGGAGCGGGGGATTAGGGTTCGATTCCGGAGAGGGAGCCTGAGAAATAGCTACCACTTCTACGGAGGGCAGCAGGCGCGCAAATTGCCCAATGTCAAAAAAAAACGATGAGGCAGCGAAAAGAAATAGAGCCGAGAGCGCCTTTGGCGTTCTCGTTTTCAATGGGGGATATTTAAACCCATCCAAAATCGAGTAACAATTGGAGGACAAGTCTGGTGCCAGCACCCGCGGTAATTCCAGCTCCAAAAGCGTATATTAATGCTGTTGCTGTTAAAGGGTTCGTAGTTGAACTGTGGGCCTCTGAGGCGCATTGGTTTTGTCCCGTCCACTTCGGATTGGTGACCCATGCCCTTGGGGTCCGTGAACACACAGAACCAAGAAACACGGGAGTGGTACCTTCCTGATTCTCGCATGTCATGCATGCCAGGGGGCGCCCGTGATTTTTACTGTGACTAAAAAAGTGTGACCAAAGCAGTCAGTCGACTTGAATTAGAAAGCATGGGATAACAAAGGAGCAGCCTATGGGCCACCGTTTCGGCTTTTGTTGGTTTTAAAAGTCCATTGGAGATTATGGGGCTGCGCGACAAGCGGCTGGGTGTCTTCTTCAAGGAGGCAACCGTCGCCTTTGTGGGAATCCGTGTCCATTCCGAGTGCTTCGGCTTCTCGTGTGGCGCCCTTCCCTCAACTCGTGGCTTCCAGGAATGAAGGAGGGTAGTTCGGGGGAGAACGTACTGGTGCGTCAGAGGTGAAATTCTTAGACCGCACCAAGACGAACTACAGCGAAGGCATTCTTCAAGGATACCTTCCTCAATCAAGAACCAGAGTGTGGGGATCGAAGATGATTAGAGACCATTGTAGTCCACACTGCAAACGATGACACCCATGAATTGGGGAGTTTTTGGTCGTAGGCGTGGTCGGGTTCGCCCGCACTTCGCCTCGCCATTGGATATCAATTTACGTGCATATTCTATTCGTCCCTCGCAAGGGGGGCCTATAACGGGAATATCCTCAGCACGTTATCTGACTTCTTCACGCGAAAGCTTTGAGGTTACAGTCTCAGGGGGGAGTACGTTCGCAAGGGTGAAACTTAAAGAAATTGACGGAATGGCACCACAAGACGTGGAGCGTGCGGTTTAATTTGACTCAACACGGGGAACTTTACCAGATCCGGACAGGGTGAGGATTGACAGATTGAGTGTTCTTTCTCGATCCCCTGAATGGTGGTGCATGGCCGCTTTTGGTCGGTGGAGTGATTTGTTTGGTTGATTCCGTCAACGGACGAGATCCAAGCTGCCCAGTAGGATTCAGGATTGTCCATAGGATAGCAATCCCTTCCGCGGGTTTTACCCAAGGGGGGGCGGTATCCGGTTGAATCCTTCTCTGCGGGATTCCTTGTTTCGCGCAAGGTGAGATTTTGGGCAACAGCAGGTCTGTGATGCTCCTCAATGTTCTGGGCGACACGCGCACTACAATGTCAGTGAGAACAAGAAAAACGACTTTTGTCGGACCTACTCGATCAAAAGAGTGGGGAAACCCCGGAATCACGTAGACCCACTTGGGACCGAGTATTGCAATTATTGGTCGCGCAACGAGGAATGTCTCGTAGGCGCAGCTCATCAAACTGTGCCGATTACGTCCCTGCCATTTGTACACACCGCCCGTCGTTGTTTCCGATGATGGTGGAATACAGGTGATCGGACAGTCGAGCGTCTCGCTTGACTGAAAGTTCACCGATATTTCTTCAATAGAGGAAGCAAAAGTCGTAACAAGGTAGCT</ns2:sequence><ns2:name>JN006853.1_Trypanosoma_sp._LZ-2011_isolate_PAS114_18S_ribosomal_RNA_gene,_partial_sequence</ns2:name></ns2:Sequence><ns2:Sequence dsseqid="sq262" id="sq262"><ns2:sequence>GTCATATGCTTGTTTCAGGACTTAGCCATGCATGCCTCAGAATCACTGCATTGCAGGAATCTGCGCATGGCTCATTACATCAGACGTAATCTGCCGCAAAAATTTTGCGGTTTCCGCAACAGTGGATAACTTGGCGAAACGCCAAGCTAATACATGAACCAACCGGACGCTCTCTGTTCCGGCTGCGGGGGGGCGACCCCCTGTGGTCATGGGACGTCCAGCGAATGAATGAAATTAAAACCAACGCCTTCACCGGCAGTAACACTCAGAAGTGTTGATTCAATTCATTCCGTGCGAAAGCCGGATTCTTTCCGGCGTCTTTTGACGAACAACTGCCCTATCAGCCAGTGATGGCCGTGTAGTGGACTGCCATGGCGTTGACGGGAGCGGGGGATTAGGGTTCGATTCCGGAGAGGGAGCCTGAGAAATAGCTACCACTTCTACGGAGGGCAGCAGGCGCGCAAATTGCCCAATGTCTAAAAAAAACGATGAGGCAGCGAAAAGAAATAGAGCCGACAGTGCCTTTGGCATTGTCCGTTTTCAATGGGGGATATTTAAACCCATCCAAAATCGAGTAACAATTGGAGGACAAGTCTTGGTGCCAGCACCCGCGGTAATTCCAGCTCCAAAAGCGTATATTAATGCTGTTGCTGTTAAAGGGTTCGTAGTTGAATTGTGGGCCTTTGAGGCGCAATGGTTTAGTCCCGTCCACCTCGGATTGGTGACCCATGCCCTTGGGGTCCGTGAACACTCAGAAACAAGAAACACGGGAGTGGTTCCTTTCCTGATTTTCGCATGTCATGCATGCCAGGGGGCGCCCGTGATTTTTTACTGTGACTAAAAAAGTGTGACCAAAGCAGTCATTTCGACTTGAATTAGAAAGCATGGGATAACAAAGGAGCAGCCTATAGGCCACCGTTTCGGCTTTTGTTGGTTTTAACAGTCTATTGGAGATTATGGGGCTGTGCGACAAGCGCTCGAGTGCTCTCCTTTTCGGTGACACTCGGCGCCTTTGTGGGAAATCCGCGGTTGCCTCGGCAGGCTTCGGCCTCGCAGAGAGTGCTTCCGTCTTCCCTCAACTCGCGGCATCCAGGAATGAAGGAGGGTAGTTCGGGGGAGAACGTACTGGTGCGTCAGAGGTGAAATTCTTAGACCGCACCAAGACGAACTACAGCGAAGGCATTCTTCAAGGATACCTTCCTCAATCAAGAACCAAAGTGTGGGGATCGAAGATGATTAGAGACCATTGTAGTCCACACTGCAAACGATGACACCCATGAATTGGGGAGTTTTTGGTCGCAGGCGGGGTCGGGTTCATCTCGCTCCTCGTCTCGCCAATGTATATCAATTTACGTGCATATTCTTTTTGGTCCTCGCAAGAGGTCCTTTTACGGGAATATCCTCAGCACGTTATCTGACTTCTTCACGCGAAAGCTTTGAGGTTACAGTCTCAAGGGGGAGTACGTTCGCAAGAGTGAACTTAAAGAAATTGACGGAATGGCACCACAAGACGTGAAGCGTGCGGTTTAATTTGACTCAACACGGGGAACTTTACCAGATCCGGACAGGGTGAGGATTGACAGATTGAGTGTTCTTTCTCGATCCCCTGAATGGTGGTGCATGGCCGCTTTTGGTCGGTGGAGTGATTTGTTTGGTTGATTCCGTCAACGGACGAGATCCAAGCTGCCCAGTAGGATTCAGAATTGCCCATAGGATAGCAATCCCTTCTGCGGGTTTTACCCAATGGGGGGCGGTATTCGTTTGTATCCTTCTCTGCGGGATTCCTTGTTTTGCGCAAGGTGAGATTTTGGGCAACAGCAGGTCTGTGATGCTCCTCAATGTTCTGGGCGACACGCGCACTACAATGTCAGTGAGAACAAGAAAAACGACTTCTGTCGGACCTACTTGATCAAAAGAGTGGGAAAACCCCGGAATCACATAGACCCACTTGGGACCGAGTATTGCAATTATTGGTCGCGCAACGAGGAATGTCTCGTAGGCGCAGCTCATCAAACTGTGCCGATTACGTCCCTGCCATTTGTACACACCGCCCGTCGTTGTTTCCGATGATGGTGCAATACAGGTGATCGGACAGTCGGGTGTTTCATCTGACCGAAAGTTCACCGATATTTCTTCAATAGAGGAAGCAAAAGTC</ns2:sequence><ns2:name>AY491765.1_Trypanosoma_rabinowitschae_18S_ribosomal_RNA_gene,_partial_sequence</ns2:name></ns2:Sequence><ns2:Sequence dsseqid="sq264" id="sq264"><ns2:sequence>GTCATATGCTTGTTTCAAGGACTTAGCCATGCATGCCTCAGAATCACTGCATTGCAGGAATCTGCGCATGGCTCATTACATCAGACGTAATCTGCCGCAAAAATTTTGCGGTTTCCGCAACAGTGGATAACTTGGCGAAACGCCAAGCTAATACATGAACCAACCGGACGCTCTCTGTTCCGGCTGCGGGGGGGCGACCCCCTGTGGTCATGGGACGTCCAGCGAATGAATGAAATTAAAACCAACGCCTTCACCGGCAGTAACACTCAGAAGTGTTGATTCAATTCATTCCGTGCGAAAGCCGGATTCTTTCCGGCGTCTTTTGACGAACAACTGCCCTATCAGCCAGTGATGGCCGTGTAGTGGACTGCCATGGCGTTGACGGGAGCGGGGGATTAGGGTTCGATTCCGGAGAGGGAGCCTGAGAAATAGCTACCACTTCTACGGAGGGCAGCAGGCGCGCAAATTGCCCAATGTCTAAAAAAAACGATGAGGCAGCGAAAAGAAATAGAGCCGACAGTGCCTTTGGCATTGTCGTTTTCAATGGGGGATATTTAAACCCATCCAAAATCGAGTAACAATTGGAGGACAAGTCTGGTGCCAGCACCCGCGGTAATTCCAGCTCCAAAAGCGTATATTAATGCTGTTGCTGTTAAAGGGTTCGTAGTTGAATTGTGGGCCTTTGAGGCGCAATGGTTTAGTCCCGTCCACCTCGGATTGGTGACCCATGCCCTTGGGGTCCGTGAACACTCAGAAACAAGAAACACGGGAGTGGTTCCTTTCCTGATTTTCGCATGTCATGCATGCCAGGGGGCGCCCGTGATTTTTTACTGTGACTAAAAAAGTGTGACCAAAGCAGTCATTTCGACTTGAATTAGAAAGCATGGGATAACAAAGGAGCAGCCTATAGGCCACCGTTTCGGCTTTTGTTGGTTTTAACAGTCTATTGGAGATTATGGGGCTGTGCGACAAGCGCTCGAGTGCTCTCCTTTTCGGTGACACTCGGCGCCTTTGTGGGAAATCCGCGGTTGCCTCGGCAGGCTTCGGCCTCGCAGAGAGTGCTTCCGTCTTCCCTCAACTCGCGGCATCCAGGAATGAAGGAGGGTAGTTCGGGGGAGAACGTACTGGTGCGTCAGAGGTGAAATTCTTAGACCGCACCAAGACGAACTACAGCGAAGGCATTCTTCAAGGATACCTTCCTCAATCAAGAACCAAAGTGTGGGGATCGAAGATGATTAGAGACCATTGTAGTCCACACTGCAAACGATGACACCCATGAATTGGGGAGTTTTTGGTCGCAGGCGGGGTCGGGTTCATCTCGCTCCTCGTCTCGCCAATGTATATCAATTTACGTGCATATTCTTTTTGGTCCTCGCAAGAGGTCCTTTTACGGGAATATCCTCAGCACGTTATCTGACTTCTTCACGCGAAAGCTTTGAGGTTACAGTCTCAGGGGGGAGTACGTTCGCAAGAGTGAAACTTAAAGAAATTGACGGAATGGCACCACAAGACGTGGAGCGTGCGGTTTAATTTGACTCAACACGGGGAACTTTACCAGATCCGGACAGGGTGAGGATTGACAGATTGAGTGTTCTTTCTCGATCCCCTGAATGGTGGTGCATGGCCGCTTTTGGTCGGTGGAGTGATTTGTTTGGTTGATTCCGTCAACGGACGAGATCCAAGCTGCCCAGTAGGATTCAGAATTGCCCATAGGATAGCAATCCCTTCTGCGGGTTTTACCCAATGGGGGGCGGTATTCGTTTGTATCCTTCTCTGCGGGATTCCTTGTTTTGCGCAAGGTGAGATTTTGGGCAACAGCAGGTCTGTGATGCTCCTCAATGTTCTGGGCGACACGCGCACTACAATGTCAGTGAGAACAAGAAAAACGACTTCTGTCGGACCTACTTGATCAAAAGAGTGGGAAAACCCCGGAATCACATAGACCCACTTGGGACCGAGTATTGCAATTATTGGTCGCGCAACGAGGAATGTCTCGTAGGCGCAGCTCATCAAACTGTGCCGATTACGTCCCTGCCATTTGTACACACCGCCCGTCGTTGTTTCCGATGATGGTGCAATACAGGTGATCGGACAGTCGGGTGTTTCATCTGACCGAAAGTTCACCGATATTTCTTCAATAGAGGAAGCAAAAGTC</ns2:sequence><ns2:name>AY491764.1_Trypanosoma_blanchardi_18S_ribosomal_RNA_gene,_partial_sequence</ns2:name></ns2:Sequence><ns2:Sequence dsseqid="sq266" id="sq266"><ns2:sequence>TAGTCATATGCTTGTTTCAAGGACTTAGCCATGCATGCCTCAGAATCACTGCATTGCAGGAATCTGCGCATGGCTCATTACATCAGACGTAATCTGCCGCAAAAATATTGCGGTTTCCGCAACATTGGATAACTTGGCGAAACGCCAAGCTAATACATGAACCAACGGGACGCTCTCTGTTCCGGCGGTGGGGCAACTCACCGCCATGGGACGTCCAGCGAATGAATGAAAGTAAAATCAATGCCTTAACCGGCAGTAACACCCAGAAGTGTTGACTCAATTCATTCCGTGCGAAAGCCGGGTTTTACCCGGCGTCTTTTGACGAACAACTGCCCTATCAGCCAGTGATGGCCGTGTAGTGGACTGCCATGGCGTTGACGGGAGCGGGGGATTAGGGTTCGATTCCGGAGAGGGAGCCTGAGAAATAGCTACCACTTCTACGGAGGGCAGCAGGCGCGCAAATTGCCCAATGTCAAAAAAAACGATGAGGCAGCGAAAAGAAATAGAGCCGACGGTGCCTAGTGCATTGTCGTATTCAATGGGGGATATTTAAACCCATCCAAAATCGAGTAACAATTGGAGGACAAGTCTGGTGCCAGCACCCGCGGTAATTCCAGCTCCAAAAGCGTATATTAATGCTGTTGCTGTTAAGGGTTCGTAGTTGAATTGAGGGCCTTTGAGGCGCAATGGTTTGTCCCGTCCACTTCGGATTGGTGACCCATGCCCTTGAGGTCCGTGAACACTCAGAAACAAGAAACACGGGAGTGGTACCTTTCCTGATTTTCGCATGTCATGCATGCCAGGGGGCGCCCGTGATTTTTACTGTGACTAAAAAAGTGTGACCAAAGCAGTCATTCGACTTGAATTAGAAAGCATGGGATAACAAAGGAGCAGCCTATGGGCCACCGTTTCGGCTTTTGTTGGTTTTAAAAGTCCATTGGAGATTATGGGGCTGTGCGACAAGCGGCTGGGTGTATTCCCCTTTACTGGGGGCACCCGTCGCCTTTGTGAGAAATCAGTGGCGTTGTCGTAGCTTCGGCTATCGATTTCGTCATCTTCTCGCAACTCGCGGCATCCAGGAATGAAGGAGGGTAGTTCGGGGGAGAACGTACTGGTGCGTCAGAGGTGAAATTCTTAGACCGCACCAAGACGAACTACAGCGAAGGCATTCTTCAAGGATACCTTCCTCAATCAAGAACCAAAGTGTGGGGATCGAAGATGATTAGAGACCATTGTAGTCCACACTGCAAACGATGACACCCATGAATTGGGGAGTTTTTGGTCGTAGGCGAGGACGAGTTCATCTCGCTCCTCGTCTCGCCAATGTATATCAATTTACGTGCATATTCTTTTCGGTCCTCGCAAGGGGACCTTTAACGGGAATATCCTCAGCACGTTATCTGACTTCTTCACGCGAAAGCTTTGAGGTTACAGTCTCAGGGGGGAGTACGTTCGCAAGAGTGAAACTTAAAGAAATTGACGGAATGGCACCACAAGACGTGGAGCGTGCGGTTTAATTTGACTCAACACGGGGAACTTTACCAGATCCGGACAGGGTGAGGATTGACAGATTGAGTGTTCTTTCTCGATCCCCTGAATGGTGGTGCATGGCCGCTTTTGGTCGGTGGAGTGATTTGTTTGGTTGATTCCGTCAACGGACGAGATCCAAGCTGCCCAGTAGGATTCAGAATTGCCCATAGGATAGCAATCCCTTCCGCGGGTTTTACCCAAGGTGGGGCGGTATTCGTTTGTATCCTTCTCTGCGGGATTCCTTGTTTTGCACAAGGTGAGATTTTGGGCAACAGCAGGTCTGTGATGCTCCTCAATGTTCTGGGCGACACGCGCACTACAATGTCAGTGAGAACAAGAAAAACGACTTTTGTCGGACCTACTTGATCAAAAGAGTGGGAAAACCCCGGAATCACATAGACCCACTTGGGACCGAGTATTGCAATTATTGGTCGCGCAACGAGGAATGTCTCGTAGGCGCAGCTCATCAAACTGTGCCGATTACGTCCCTGCCATTTGTACACACCGCCCGTCGTTGTTTCCGATGATGGTGCAATACAGGTGATCGGACAGTCGGGTTTTTAACTCGGCCGAAAGTTCACCGATATTTCTTCAATAGAGGAAGCAAAAGTCGTAACAAGGTAGCT</ns2:sequence><ns2:name>JN006827.1_Trypanosoma_sp._LZ-2011_isolate_PAS56_18S_ribosomal_RNA_gene,_partial_sequence</ns2:name></ns2:Sequence><ns2:Sequence dsseqid="sq268" id="sq268"><ns2:sequence>TAGTCATATGCTTGTTTCAAGGACTTAGCCATGCATGCCTCAGAATCACTGCATTGCAGGAATCTGCGCATGGCTCATTACATCAGACGTAATCTGCCGCAAAAATATTGCGGTTTCCGCAACATTGGATAACTTGGCGAAACGCCAAGCTAATACATGAACCAACGGGACGCTCTCTGTTCCGGCGGTGGGGCAACTCACCGCCATGGGACGTCCAGCGAATGAATGAAAGTAAAATCAATGCCTTAACCGGCAGTAACACCCAGAAGTGTTGACTCAATTCATTCCGTGCGAAAGCCGGGTTTTACCCGGCGTCTTTTGACGAACAACTGCCCTATCAGCCAGTGATGGCCGTGTAGTGGACTGCCATGGCGTTGACGGGAGCGGGGGATTAGGGTTCGATTCCGGAGAGGGAGCCTGAGAAATAGCTACCACTTCTACGGAGGGCAGCAGGCGCGCAAATTGCCCAATGTCAAAAAAAACGATGAGGCAGCGAAAAGAAATAGAGCCGACGGTGCCTAGTGCATTGTCGTATTCAATGGGGGATATTTAAACCCATCCAAAATCGAGTAACAATTGGAGGACAAGTCTGGTGCCAGCACCCGCGGTAATTCCAGCTCCAAAAGCGTATATTAATGCTGTTGCTGTTAAGGGTTCGTAGTTGAATTGAGGGCCTTTGAGGCGCAATGGTTTGTCCCGTCCACTTCGGATTGGTGACCCATGCCCTTGAGGTCCGTGAACACTCAGAAACAAGAAACACGGGAGTGGTACCTTTCCTGATTTTCGCATGTCATGCATGCCAGGGGGCGCCCGTGATTTTTACTGTGACTAAAAAAGTGTGACCAAAGCAGTCATTCGACTTGAATTAGAAAGCATGGGATAACAAAGGAGCAGCCTATGGGCCACCGTTTCGGCTTTTGTTGGTTTTAAAAGTCCATTGGAGATTATGGGGCTGTGCGACAAGCGGCTGGGTGTATTCCCCTTTACTGGGGGCACCCGTCGCCTTTGTGAGAAATCAGTGGCGTTGTCGTAGCTTCGGCTATCGATTTCGTCATCTTCTCGCAACTCGCGGCATCCAGGAATGAAGGAGGGTAGTTCGGGGGAGAACGTACTGGTGCGTCAGAGGTGAAATTCTTAGACCGCACCAAGACGAACTACAGCGAAGGCATTCTTCAAGGATACCTTCCTCAATCAAGAACCAAAGTGTGGGGATCGAAGATGATTAGAGACCATTGTAGTCCACACTGCAAACGATGACACCCATGAATTGGGGAGTTTTTGGTCGTAGGCGAGGACGAGTTCATCTCGCTCCTCGTCTCGCCAATGTATATCAATTTACGTGCATATTCTTTTCGGTCCTCGCAAGGGGACCTTTAACGGGAATATCCTCAGCACGTTATCTGACTTCTTCACGCGAAAGCTTTGAGGTTACAGTCTCAGGGGGGAGTACGTTCGCAAGAGTGAAACTTAAAGAAATTGACGGAATGGCACCACAAGACGTGGAGCGTGCGGTTTAATTTGACTCAACACGGGGAACTTTACCAGATCCGGACAGGGTGAGGATTGACAGATTGAGTGTTCTTTCTCGATCCCCTGAATGGTGGTGCATGGCCGCTTTTGGTCGGTGGAGTGATTTGTTTGGTTGATTCCGTCAACGGACGAGATCCAAGCTGCCCAGTAGGATTCAGAATTGCCCATAGGATAGCAATCCCTTCCGCGGGTTTTACCCAAGGTGGGGCGGTATTCGTTTGTATCCTTCTCTGCGGGATTCCTTGTTTTGCACAAGGTGAGATTTTGGGCAACAGCAGGTCTGTGATGCTCCTCAATGTTCTGGGCGACACGCGCACTACAATGTCAGTGAGAACAAGAAAAACGACTTTTGTCGGACCTACTTGATCAAAAGAGTGGGAAAACCCCGGAATCACATAGACCCACTTGGGACCGAGTATTGCAATTATTGGTCGCGCAACGAGGAATGTCTCGTAGGCGCAGCTCATCAAACTGTGCCGATTACGTCCCTGCCATTTGTACACACCGCCCGTCGTTGTTTCCGATGATGGTGCAATACAGGTGATCGGACAGTCGGGTTTTTAACTCGGCCGAAAGTTCACCGATATTTCTTCAATAGAGGAAGCAAAAGTCGTAACAAGGTAGCT</ns2:sequence><ns2:name>AY099319.3_Trypanosoma_avium_strain_AFAL/CZ/99/FT2_18S_ribosomal_RNA_gene,_complete_sequence</ns2:name></ns2:Sequence><ns2:Sequence dsseqid="sq270" id="sq270"><ns2:sequence>TAGTCATATGCTTGTTTCAAGGACTTAGCCATGCATGCCTCAGAATCACTGCATTGCAGGAATCTGCGCATGGCTCATTACATCAGACGTAATCTGCCGCAAAAATATTGCGGTTTCCGCAACATTGGATAACTTGGCGAAACGCCAAGCTAATACATGAACCAACGGGACGCTCTCTGTTCCGGCGGTGGGGCAACTCACCGCCATGGGACGTCCAGCGAATGAATGAAAGTAAAATCAATGCCTTAACCGGCAGTAACACCCAGAAGTGTTGACTCAATTCATTCCGTGCGAAAGCCGGGTTTTACCCGGCGTCTTTTGACGAACAACTGCCCTATCAGCCAGTGATGGCCGTGTAGTGGACTGCCATGGCGTTGACGGGAGCGGGGGATTAGGGTTCGATTCCGGAGAGGGAGCCTGAGAAATAGCTACCACTTCTACGGAGGGCAGCAGGCGCGCAAATTGCCCAATGTCAAAAAAAACGATGAGGCAGCGAAAAGAAATAGAGCCGACGGTGCCTAGTGCATTGTCGTATTCAATGGGGGATATTTAAACCCATCCAAAATCGAGTAACAATTGGAGGACAAGTCTGGTGCCAGCACCCGCGGTAATTCCAGCTCCAAAAGCGTATATTAATGCTGTTGCTGTTAAAGGGTTCGTAGTTGAATTGAGGGCCTTTGAGGCGCAATGGTTTGTCCCGTCCACTTCGGATTGGTGACCCATGCCCTTGAGGTCCGTGAACACTCAGAAACAAGAAACACGGGAGTGGTACCTTTCCTGATTTTCGCATGTCATGCATGCCAGGGGGCGCCCGTGATTTTTACTGTGACTAAAAAAGTGTGACCAAAGCAGTCATTCGACTTGAATTAGAAAGCATGGGATAACAAAGGAGCAGCCTATGGGCCACCGTTTCGGCTTTTGTTGGTTTTAAAAGTCCATTGGAGATTATGGGGCTGTGCGACAAGCGGCTGGGTGTATTCCCCTTTACTGGGGGCACCCGTCGCCTTTGTGAGAAATCAGTGGCGTTGTCGTAGCTTCGGCTATCGATTTCGTCATCTTCTCGCAACTCGCGGCATCCAGGAATGAAGGAGGGTAGTTCGGGGGAGAACGTACTGGTGCGTCAGAGGTGAAATTCTTAGACCGCACCAAGACGAACTACAGCGAAGGCATTCTTCAAGGATACCTTCCTCAATCAAGAACCAAAGTGTGGGGATCGAAGATGATTAGAGACCATTGTAGTCCACACTGCAAACGATGACACCCATGAATTGGGGAGTTTTTGGTCGTAGGCGAGGACGAGTTCATCTCGCTCCTCGTCTCGCCAATGTATATCAATTTACGTGCATATTCTTTTCGGTCCTCGCAAGGGGACCTTTAACGGGAATATCCTCAGCACGTTATCTGACTTCTTCACGCGAAAGCTTTGAGGTTACAGTCTCAGGGGGGAGTACGTTCGCAAGAGTGAAACTTAAAGAAATTGACGGAATGGCACCACAAGACGTGGAGCGTGCGGTTTAATTTGACTCAACACGGGGAACTTTACCAGATCCGGACAGGGTGAGGATTGACAGATTGAGTGTTCTTTCTCGATCCCCTGAATGGTGGTGCATGGCCGCTTTTGGTCGGTGGAGTGATTTGTTTGGTTGATTCCGTCAACGGACGAGATCCAAGCTGCCCAGTAGGATTCAGAATTGCCCATAGGATAGCAATCCCTTCCGCGGGTTTTACCCAAGGTGGGGCGGTATTCGTTTGTATCCTTCTCTGCGGGATTCCTTGTTTTGCACAAGGTGAGATTTTGGGCAACAGCAGGTCTGTGATGCTCCTCAATGTTCTGGGCGACACGCGCACTACAATGTCAGTGAGAACAAGAAAAACGACTTTTGTCGGACCTACTTGATCAAAAGAGTGGGAAAACCCCGGAATCACATAGACCCACTTGGGACCGAGTATTGCAATTATTGGTCGCGCAACGAGGAATGTCTCGTAGGCGCAGCTCATCAAACTGTGCCGATTACGTCCCTGCCATTTGTACACACCGCCCGTCGTTGTTTCCGATGATGGTGCAATACAGGTGATCGGACAGTCGGGTTTTTAACTCGGCCGAAAGTTCACCGATATTTCTTCAATAGAGGAAGCAAAAGTCGTAACAAGGTAGCT</ns2:sequence><ns2:name>JN006826.1_Trypanosoma_sp._LZ-2011_isolate_PAS21_18S_ribosomal_RNA_gene,_partial_sequence</ns2:name></ns2:Sequence><ns2:Sequence dsseqid="sq272" id="sq272"><ns2:sequence>TAGTCATATGCTTGTTTCAAGGACTTAGCCATGCATGCCTCAGAATCACTGCATTGCAGGAATCTGCGCATGGCTCATTACATCAGACGTAATCTGCCGCAAAAATATTGCGGTTTCCGCAACATTGGATAACTTGGCGAAACGCCAAGCTAATACATGAACCAACGGGACGCTCTCTGTTCCGGCGGTGGGGCAACTCACCGCCATGGGACGTCCAGCGAATGAATGAAAGTAAAATCAATGCCTTAACCGGCAGTAACACCCAGAAGTGTTGACTCAATTCATTCCGTGCGAAAGCCGGGTTTTACCCGGCGTCTTTTGACGAACAACTGCCCTATCAGCCAGTGATGGCCGTGTAGTGGACTGCCATGGCGTTGACGGGAGCGGGGGATTAGGGTTCGATTCCGGAGAGGGAGCCTGAGAAATAGCTACCACTTCTACGGAGGGCAGCAGGCGCGCAAATTGCCCAATGTCAAAAAAAACGATGAGGCAGCGAAAAGAAATAGAGCCGACGGTGCCTAGTGCATTGTCGTATTCAATGGGGGATATTTAAACCCATCCAAAATCGAGTAACAATTGGAGGACAAGTCTGGTGCCAGCACCCGCGGTAATTCCAGCTCCAAAAGCGTATATTAATGCTGTTGCTGTTAAGGGTTCGTAGTTGAATTGAGGGCCTTTGAGGCGCAATGGTTTGTCCCGTCCACTTCGGATTGGTGACCCATGCCCTTGAGGTCCGTGAACACTCAGAAACAAGAAACACGGGAGTGGTACCTTTCCTGATTTTCGCATGTCATGCATGCCAGGGGGCGCCCGTGATTTTTACTGTGACTAAAAAAGTGTGACCAAAGCAGTCATTCGACTTGAATTAGAAAGCATGGGATAACAAAGGAGCAGCCTATGGGCCACCGTTTCGGCTTTTGTTGGTTTTAAAAGTCCATTGGAGATTATGGGGCTGTGCGACAAGCGGCTGGGTGTATTCCCCTTTACTGGGGGCACCCGTCGCCTTTGTGAGAAATCAGTGGCGTTGTCGTAGCTTCGGCTATCGATTTCGTCATCTTCTCGCAACTCGCGGCATCCAGGAATGAAGGAGGGTAGTTCGGGGGAGAACGTACTGGTGCGTCAGAGGTGAAATTCTTAGACCGCACCAAGACGAACTACAGCGAAGGCATTCTTCAAGGATACCTTCCTCAATCAAGAACCAAAGTGTGGGGATCGAAGATGATTAGAGACCATTGTAGTCCACACTGCAAACGATGACACCCATGAATTGGGGAAGTTTTTGGTCGTAGGCGAGGACGAGTTCATCTCGCTCCTCGTCTCGCCAATGTATATCAATTTACGTGCATATTCTTTTCGGTCCTCGCAAGGGGACCTTTAACGGGAATATCCTCAGCACGTTATCTGACTTCTTCACGCGAAAGCTTTGAGGTTACAGTCTCAGGGGGGAGTACGTTCGCAAGAGTGAAACTTAAAGAAATTGACGGAATGGCACCACAAGACGTGGAGCGTGCGGTTTAATTTGACTCAACACGGGGAACTTTACCAGATCCGGACAGGGTGAGGATTGACAGATTGAGTGTTCTTTCTCGATCCCCTGAATGGTGGTGCATGGCCGCTTTTGGTCGGTGGAGTGATTTGTTTGGTTGATTCCGTCAACGGACGAGATCCAAGCTGCCCAGTAGGATTCAGAATTGCCCATAGGATAGCAATCCCTTCCGCGGGTTTTACCCAAGGTGGGGCGGTATTCGTTTGTATCCTTCTCTGCGGGATTCCTTGTTTTGCACAAGGTGAGATTTTGGGCAACAGCAGGTCTGTGATGCTCCTCAATGTTCTGGGCGACACGCGCACTACAATGTCAGTGAGAACAAGAAAAACGACTTTTGTCGGACCTACTTGATCAAAAGAGTGGGAAAACCCCGGAATCACATAGACCCACTTGGGACCGAGTATTGCAATTATTGGTCGCGCAACGAGGAATGTCTCGTAGGCGCAGCTCATCAAACTGTGCCGATTACGTCCCTGCCATTTGTACACACCGCCCGTCGTTGTTTCCGATGATGGTGCAATACAGGTGATCGGACAGTCGGGTTTTTAACTCGGCCGAAAGTTCACCGATATTTCTTCAATAGAGGAAGCAAAAGTCGTAACAAGGTAGCT</ns2:sequence><ns2:name>JN006828.1_Trypanosoma_sp._LZ-2011_isolate_BUT19_18S_ribosomal_RNA_gene,_partial_sequence</ns2:name></ns2:Sequence><ns2:Sequence dsseqid="sq274" id="sq274"><ns2:sequence>TAGTCATATGCTTGTTTCAAGGACTTAGCCATGCATGCCTCAGAATCACTGCATTGCAGGAATCTGCGCATGGCTCATTACATCAGACGTAATCTGCCGCAAAAATGTTGCGGTCTCCGCAAAATTGGATAACTTGGCGAAACGCCAAGCTAATACATGAATTAAGGGACGCGTTCTGTTCCGGCGGCGGGGCGACTCGCCGCCTTGACGTGTCCGGCGAATGAATGAAAGTAAAACCAACGCCTTCACCGGCAGTAACACTTAGAAGTGCTGACTCAATTCATTCCGTGCGAAAGCTGGGTTTTTTACCCGGCGTCTTTTGACGAACAACTGCCCTATCAGCCAGCGATGGCCGTGTAGTGGACTGCCATGGCGTTGACGGGAGCGGGGGATTAGGGTTCGATTCCGGAGAGGGAGCCTGAGAAATAGCTACCACTTCTACGGAGGGCAGCAGGCGCGCAAATTGCCCAATGTCAAAAAAAAACGATGAGGCAGCGAAAAGAAATAGAGCCGAGAGCGCCTTTGGTGTTGTCGGCTTAATGGGGGATATTTAAACCCATCCAAAATCGAGTAACAATTGGAGGACAAGTCTGGTGCCAGCACCCGCGGTAATTCCAGCTCCAAAAGCGTATATTAATGCTGTTGCTGTTAAAGGGTTCGTAGTTGAACTGTGGGCCTTTGAGGCGCATTGGTTTTGTCCCGTCCACTTCGGATCGGTGACCCATGCCCTTGAGGTCCGTGAACACACAGAACCAAGAAACACGGGAGTGGTACCTTCCTGATTCTCGCATGTCATGCATGCCAGGGGGCGCCCGTGATTTTTACTGTGACTAAAAAAGTGTGACCAAAGCAGTCAGTCGACTTGAATTAGAAAGCATGGGATAACAAAGGAGCAGCCTATGGGCCACCGTTTCGGCTTTTGTTGGTTTTAAAAGTCCATTGGAGATTATGGGGCTACGCGACAAGCGGCTGGGTGTCTTCTTCAAGGAGGCAACCGTCGCCTTTGTGGGAAATCCGTGTCCACTCCGGGGGCTTCGGCTTCTCGTGTGTGGCGCCTTCCCTCAACTCGTGGCTTCCAGGAATGAAGGAGGGTAGTTCGGGGGAGAACGTACTGGTGCGTCAGAGGTGAAATTCTTAGACCGCACCAAGACGAACTACAGCGAAGGCATTCTTCAAGGATACCTTCCTCAATCAAGAACCAGAGTGTGGGGATCGAAGATGATTAGAGACCATTGTAGTCCACACTGCAAACGATGACACCCATGAATTGGGGAGTTTTTGGTCGCAGGCGGAGTCGGGTTCGCCCCGCACCCCGCCTCACCAATAGATATCAATTTACGTGCATATTCTATTCGTCCCTCGCAAGGGGGACCTATAACGGGAATATCCTCAGCACGTTATCTGACTTCTTCACGCGAAAGCTTTGAGGTTACAGTCTCAGGGGGGAGTACGTTCGCAAGGGTGAAACTTAAAGAAATTGACGGAATGGCACCACAAGACGTGGAGCGTGCGGTTTAATTTGACTCAACACGGGGAACTTTACCAGATCCGGACAGGGTGAGGATTGACAGATTGAGTGTTCTTTCTCGATCCCCTGAATGGTGGTGCATGGCCGCTTTTGGTCGGTGGAGTGATTTGTTTGGTTGATTCCGTCAACGGACGAGATCCAAGCTGCCCAGTAGGATTCAGGATTATCCATAGGATAGCAATCCCTTCCGCGGGTTTTACCCAAGGGGGGGCGATATCCGGTTGAATCCTTCTCTGCGGGATTCCTTGTTTCGCGCAAGGTGAGATTTTGGGCAACAGCAGGTCTGTGATGCTCCTCAATGTTCTGGGCGACACGCGCACTACAATGTCAGTGAGAACAAGAAAAACGACTTTTGTCGGACCTACTCGATCAAAAGAGTGGGGAAACCCCGGAATCACGTAGACCCACTTGGGACCGAGTATTGCAATTATTGGTCGCGCAACGAGGAATGTCTCGTAGGCGCAGCTCATCAAACTGTGCCGATTACGTCCCTGCCATTTGTACACACCGCCCGTCGTTGTTTCCGATGATGGTGGAATACAGGTGATCGGACAGTCGAGCGTCTCGCTTGACTGAAAGTTCACCGATATTTCTTCAATAGAGGAAGCAAAAGTCGTAACAAGGTAGCT</ns2:sequence><ns2:name>JN006851.1_Trypanosoma_sp._LZ-2011_isolate_PAS64_18S_ribosomal_RNA_gene,_partial_sequence</ns2:name></ns2:Sequence><ns2:Sequence dsseqid="sq276" id="sq276"><ns2:sequence>TAGTCATATGCTTGTTTCAAGGACTTAGCCATGCATGCCTCAGAATCACTGCATTGCAGGAATCTGCGCATGGCTCATTACATCAGACGTAATCTGCCGCAAAAATGTTGCGGTCTCCGCAAAATTGGATAACTTGGCGAAACGCCAAGCTAATACATGAATTAAGGGACGCGTTCTGTTCCGGCGGCGGGGCGACTCGCCGCCTTGACGTGTCCGGCGAATGAATGAAAGTAAAACCAACGCCTTCACCGGCAGTAACACTTAGAAGTGCTGACTCAATTCATTCCGTGCGAAAGCTGGGTTTTTTACCCGGCGTCTTTTGACGAACAACTGCCCTATCAGCCAGCGATGGCCGTGTAGTGGACTGCCATGGCGTTGACGGGAGCGGGGGATTAGGGTTCGATTCCGGAGAGGGAGCCTGAGAAATAGCTACCACTTCTACGGAGGGCAGCAGGCGCGCAAATTGCCCAATGTCAAAAAAAAACGATGAGGCAGCGAAAAGAAATAGAGCCGAGAGCGCCTTTGGTGTTGTCGGCTTAATGGGGGATATTTAAACCCATCCAAAATCGAGTAACAATTGGAGGACAAGTCTGGTGCCAGCACCCGCGGTAATTCCAGCTCCAAAAGCGTATATTAATGCTGTTGCTGTTAAAGGGTTCGTAGTTGAACTGTGGGCCTTTGAGGCGCATTGGTTTTGTCCCGTCCACTTCGGATCGGTGACCCATGCCCTTGAGGTCCGTGAACACACAGAACCAAGAAACACGGGAGTGGTACCTTCCTGATTCTCGCATGTCATGCATGCCAGGGGGCGCCCGTGATTTTTACTGTGACTAAAAAAGTGTGACCAAAGCAGTCAGTCGACTTGAATTAGAAAGCATGGGATAACAAAGGAGCAGCCTATGGGCCACCGTTTCGGCTTTTGTTGGTTTTAAAAGTCCATTGGAGATTATGGGGCTACGCGACAAGCGGCTGGGTGTCTTCTTCAAGGAGGCAACCGTCGCCTTTGTGGGAAATCCGTGTCCACTCCGGGGGCTTCGGCTTCTCGTGTGTGGCGCCTTCCCTCAACTCGTGGCTTCCAGGAATGAAGGAGGGTAGTTCGGGGGAGAACGTACTGGTGCGTCAGAGGTGAAATTCTTAGACCGCACCAAGACGAACTACAGCGAAGGCATTCTTCAAGGATACCTTCCTCAATCAAGAACCAGAGTGTGGGGATCGAAGATGATTAGAGACCATTGTAGTCCACACTGCAAACGATGACACCCATGAATTGGGGAGTTTTTGGTCGCAGGCGGAGTCGGGTTCGCCCCGCACCCCGCCTCACCAATAGATATCAATTTACGTGCATATTCTATTCGTCCCTCGCAAGGGGGACCTATAACGGGAATATCCTCAGCACGTTATCTGACTTCTTCACGCGAAAGCTTTGAGGTTACAGTCTCAGGGGGGAGTACGTTCGCAAGGGTGAAACTTAAAGAAATTGACGGAATGGCACCACAAGACGTGGAGCGTGCGGTTTAATTTGACTCAACACGGGGAACTTTACCAGATCCGGACAGGGTGAGGATTGACAGATTGAGTGTTCTTTCTCGATCCCCTGAATGGTGGTGCATGGCCGCTTTTGGTCGGTGGAGTGATTTGTTTGGTTGATTCCGTCAACGGACGAGATCCAAGCTGCCCAGTAGGATTCAGGATTATCCATAGGATAGCAATCCCTTCCGCGGGTTTTACCCAAGGGGGGGCGATATCCGGTTGAATCCTTCTCTGCGGGATTCCTTGTTTCGCGCAAGGTGAGATTTTGGGCAACAGCAGGTCTGTGATGCTCCTCAATGTTCTGGGCGACACGCGCACTACAATGTCAGTGAGAACAAGAAAAACGACTTTTGTCGGACCTACTCGATCAAAAGAGTGGGGAAACCCCGGAATCACGTAGACCCACTTGGGACCGAGTATTGCAATTATTGGTCGCGCAACGAGGAATGTCTCGTAGGCGCAGCTCATCAAACTGTGCCGATTACGTCCCTGCCATTTGTACACACCGCCCGTCGTTGTTTCCGATGATGGTGGAATACAGGTGATCGGACAGTCGAGCGTCTCGCTTGACTGAAAGTTCACCGATATTTCTTCAATAGAGGAAGCAAAAGTCGTAACAAGGTAGCT</ns2:sequence><ns2:name>JN006849.1_Trypanosoma_sp._LZ-2011_isolate_ANI54_18S_ribosomal_RNA_gene,_partial_sequence</ns2:name></ns2:Sequence><ns2:Sequence dsseqid="sq278" id="sq278"><ns2:sequence>TAGTCATATGCTTGTTTCAAGGACTTAGCCATGCATGCCTCAGAATCACTGCATTGCAGGAATCTGCGCATGGCTCATTACATCAGACGTAATCTGCCGCAAAAATATTGCGGTTTCCGCAACATTGGATAACTTGGCGAAACGCCAAGCTAATACATGAACCAACGGGACGCTCTCTGTTCCGGCGGTGGGGCAACTCACCGCCATGGGACGTCCAGCGAATGAATGAAAGTAAAATCAATGCCTTAACCGGCAGTAACACCCAGAAGTGTTGACTCAATTCATTCCGTGCGAAAGCCGGGTTTTACCCGGCGTCTTTTGACGAACAACTGCCCTATCAGCCAGTGATGGCCGTGTAGTGGACTGCCATGGCGTTGACGGGAGCGGGGGATTAGGGTTCGATTCCGGAGAGGGAGCCTGAGAAATAGCTACCACTTCTACGGAGGGCAGCAGGCGCGCAAATTGCCCAATGTCAAAAAAAACGATGAGGCAGCGAAAAGAAATAGAGCCGACGGTGCCTAGTGCATTGTCGTATTCAATGGGGGATATTTAAACCCATCCAAAATCGAGTAACAATTGGAGGACAAGTCTGGTGCCAGCACCCGCGGTAATTCCAGCTCCAAAAGCGTATATTAATGCTGTTGCTGTTAAAGGGTTCGTAGTTGAATTGAGGGCCTTTGAGGCGCAATGGTTTGTCCCGTCCACTTCGGATTGGTGACCCATGCCCTTGAGGTCCGTGAACACTCAGAAACAAGAAACACGGGAGTGGTACCTTTCCTGATTTTCGCATGTCATGCATGCCAGGGGGCGCCCGTGATTTTTACTGTGACTAAAAAAGTGTGACCAAAGCAGTCATTCGACTTGAATTAGAAAGCATGGGATAACAAAGGAGCAGCCTATGGGCCACCGTTTCGGCTTTTGTTGGTTTTAAAAGTCCATTGGAGATTATGGGGCTGTGCGACAAGCGGCTGGGTGTATTCCCCTTTACTGGGGGCACCCGTCGCCTTTGTGAGAAATCAGTGGCGTTGTCGTAGCTTCGGCTATCGATTTCGTCATCTTCTCGCAACTCGCGGCATCCAGGAATGAAGGAGGGTAGTTCGGGGGAGAACGTACTGGTGCGTCAGAGGTGAAATTCTTAGACCGCACCAAGACGAACTACAGCGAAGGCATTCTTCAAGGATACCTTCCTCAATCAAGAACCAAAGTGTGGGGATCGAAGATGATTAGAGACCATTGTAGTCCACACTGCAAACGATGACACCCATGAATTGGGGAGTTTTTGGTCGTAGGCGAGGACGAGTTCATCTCGCTCCTCGTCTCGCCAATGTATATCAATTTACGTGCATATTCTTTTCGGTCCTCGCAAGGGGACCTTTAACGGGAATATCCTCAGCACGTTATCTGACTTCTTCACGCGAAAGCTTTGAGGTTACAGTCTCAGGGGGGAGTACGTTCGCAAGAGTGAAACTTAAAGAAATTGACGGAATGGCACCACAAGACGTGGAGCGTGCGGTTTAATTTGACTCAACACGGGGAACTTTACCAGATCCGGACAGGGTGAGGATTGACAGATTGAGTGTTCTTTCTCGATCCCCTGAATGGTGGTGCATGGCCGCTTTTGGTCGGTGGAGTGATTTGTTTGGTTGATTCCGTCAACGGACGAGATCCAAGCTGCCCAGTAGGATTCAGAATTGCCCATAGGATAGCAATCCCTTCCGCGGGTTTTACCCAAGGTGGGGCGGTATTCGTTTGTATCCTTCTCTGCGGGATTCCTTGTTTTGCACAAGGTGAGATTTTGGGCAACAGCAGGTCTGTGATGCTCCTCAATGTTCTGGGCGACACGCGCACTACAATGTCAGTGAGAACAAGAAAAACGACTTTTGTCGGACCTACTTGATCAAAAGAGTGGGAAAACCCCGGAATCACATAGACCCACTTGGGACCGAGTATTGCAATTATTGGTCGCGCAACGAGGAATGTCTCGTAGGCGCAGCTCATCAAACTGTGCCGATTACGTCCCTGCCATTTGTACACACCGCCCGTCGTTGTTTCCGATGATGGTGCAATACAGGTGATCGGACAGTCGGGTTTTTAACTCGGCCGAAAGTTCACCGATATTTCTTCAATAGAGGAAGCAAAAGTCGTAACAAGGTAGCT</ns2:sequence><ns2:name>JN006829.1_Trypanosoma_sp._LZ-2011_isolate_AGE3_18S_ribosomal_RNA_gene,_partial_sequence</ns2:name></ns2:Sequence><ns2:Sequence dsseqid="sq280" id="sq280"><ns2:sequence>TAGTCATATGCTTGTTTCAAGGACTTAGCCATGCATGCCTCAGAATCACTGCATTGCAGGAATCTGCGCATGGCTCATTACATCAGACGTAATCTGCCGCAAAAATGTTGCGGTCTCCGCAAAATTGGATAACTTGGCGAAACGCCAAGCTAATACATGAATTAAGGGACGCGTTCTGTTCCGGCGGCGGGGCAACTTGCCGCCTTGGCGCGTCCAGCGAATGAATGAAAGTAAAACCAACGCCTTCACCGGCAGTAACACTTAGAAGTGCTGACTCAATTCATTCCGTGCGAAAGCTGGGTTTTTTACCTGGCGTCTTTTGACGAACAACTGCCCTATCAGCCAGTGATGGCCGTGTAGTGGACTGCCATGGCGTTGACGGGAGCGGGGGATTAGGGTTCGATTCCGGAGAGGGAGCCTGAGAAATAGCTACCACTTCTACGGAGGGCAGCAGGCGCGCAAATTGCCCAATGTCAAAAAAAAACGATGAGGCAGCGAAAAGAAATAGAGCCGAGAGCGCCTTTGGCGTTGTCGTATTCAATGGGGGATATTTAAACCCATCCAAAATCGAGTAACAATGGAGGACAAGTCTGGTGCCAGCACCCGCGGTAATTCCAGCTCCAAAAGCGTATATTAATGCTGTTGCTGTTAAAGGGTTCGTAGTTGAACTGTGGGCCTTTGAGGCGCATTGGTTTTGTCCCGTCCACTTCGGATCGGTGACCCATGCCCTTGAGGTCCGTGAACACACAGAACCAAGAAACACGGGAGTGGTACCTTCCTGATTCTCGCATGTCATGCATGCCAGGGGGCGCCCGTGATTTTTACTGTGACTAAAAAAGTGTGACCAAAGCAGTCAGTCGACTTGAATTAGAAAGCATGGGATAACAAAGGAGCAGCCTATGGGCCACCGTTTCGGCTTTTGTTGGTTTTAAAAGTCCATTGGAGATTATGGGGCTGCGCGACAAGCGGCTGGGTGTCTTCTTCAAGGAGGCAACCGTCGCCTTTGTGGGAAATCCGTGTCCATTCCGGGGGCTTCGGCTTCTCGTGTTTGGCGCCTTCCCTCAACTCGTGGCTTCCAGGAATGAAGGAGGGTAGTTCGGGGGAGAACGTACTGGTGCGTCAGAGGTGAAATTCTTAGACCGCACCAAGACGAACTACAGCGAAGGCATTCTTCAAGGATACCTTCCTCAATCAAGAACCAGAGTGTGGGGATCGAAGATGATTAGAGACCATTGTAGTCCACACTGCAAACGATGACACCCATGAATTGGGGAGTTTTTGGTCGCAGGCGGAGTCGGGTTCGCCCCGCACTTCGCCTCACCAATAGATATCAATTTACGTGCATATTCTATTCGTCCCTCGCAAGGGGGGCCTATAACGGGAATATCCTCAGCACGTTATCTGACTTCTTCACGCGAAAGCTTTGAGGTTACAGTCTCAGGGGGGAGTACGTTCGCAAGGGTGAAACTTAAAGAAATTGACGGAATGGCACCACAAGACGTGGAGCGTGCGGTTTAATTTGACTCAACACGGGGAACTTTACCAGATCCGGACAGGGTGAGGATTGACAGATTGAGTGTTCTTTCTCGATCCCCTGAATGGTGGTGCATGGCCGCTTTTGGTCGGTGGAGTGATTTGTTTGGTTGATTCCGTCAACGGACGAGATCCAAGCTGCCCAGTAGGATTCAGGATTGTCCATAGGATAGCAATCCCTTCCGCGGGTTTTACCCAAGGGGGGGCGGTATCCAGTTGAATCCTTCTCTGCGGGATTCCTTGTTTTGCACAAGGTGAGATTTTGGGCAACAGCAGGTCTGTGATGCTCCTCAATGTTCTGGGCGACACGCGCACTACAATGTCAGTGAGAACAAGAAAAACGACTTTTGTCGGACCTACTCGATCAAAAGAGTGGGGAAACCCCGGAATCACGTAGACCCACTTGGGACCGAGTATTGCAATTATTGGTCGCGCAACGAGGAATGTCTCGTAGGCGCAGCTCATCAAACTGTGCCGATTACGTCCCTGCCATTTGTACACACCGCCCGTCGTTGTTTCCGATGATGGTGGAATACAGGTGATCGGACAGTCGAGCGTTTCGCTTGACTGAAAGTTCACCGATATTTCTTCAATAGAGGAAGCAAAAGTCGTAACAAGGTAGCT</ns2:sequence><ns2:name>JN006845.1_Trypanosoma_sp._LZ-2011_isolate_PAS48_18S_ribosomal_RNA_gene,_partial_sequence</ns2:name></ns2:Sequence><ns2:Sequence dsseqid="sq282" id="sq282"><ns2:sequence>TAGTCATATGCTTGTTTCAAGGACTTAGCCATGCATGCCTCAGAATCACTGCATTGCAGGAATCTGCGCATGGCTCATTACATCAGACGTAATCTGCCGCAAAAATATTGCGGTTTCCGCAACATTGGATAACTTGGCGAAACGCCAAGCTAATACATGAACCAACGGGACGCTCTCTGTTCCGGCGGTGGGGCAACTCACCGCCATGGGACGTCCAGCGAATGAATGAAAGTAAAATCAATGCCTTAACCGGCAGTAACACCCAGAAGTGTTGACTCAATTCATTCCGTGCGAAAGCCGGGTTTTACCCGGCGTCTTTTGACGAACAACTGCCCTATCAGCCAGTGATGGCCGTGTAGTGGACTGCCATGGCGTTGACGGGAGCGGGGGATTAGGGTTCGATTCCGGAGAGGGAGCCTGAGAAATAGCTACCACTTCTACGGAGGGCAGCAGGCGCGCAAATTGCCCAATGTCAAAAAAAACGATGAGGCAGCGAAAAGAAATAGAGCCGACGGTGCCTAGTGCATTGTCGTATTCAATGGGGGATATTTAAACCCATCCAAAATCGAGTAACAATTGGAGGACAAGTCTGGTGCCAGCACCCGCGGTAATTCCAGCTCCAAAAGCGTATATTAATGCTGTTGCTGTTAAAGGGTTCGTAGTTGAATTGAGGGCCTTTGAGGCGCAATGGTTTGTCCCGTCCACTTCGGATTGGTGACCCATGCCCTTGAGGTCCGTGAACACTCAGAAACAAGAAACACGGGAGTGGTACCTTTCCTGATTTTCGCATGTCATGCATGCCAGGGGGCGCCCGTGATTTTTACTGTGACTAAAAAAGTGTGACCAAAGCAGTCATTCGACTTGAATTAGAAAGCATGGGATAACAAAGGAGCAGCCTATGGGCCACCGTTTCGGCTTTTGTTGGTTTTAAAAGTCCATTGGAGATTATGGGGCTGTGCGACAAGCGGCTGGGTGTATTCCCCTTTACTGGGGGCACCCGTCGCCTTTGTGAGAAATCAGTGGCGTTGTCGTAGCTTCGGCTATCGATTTCGTCATCTTCTCGCAACTCGCGGCATCCAGGAATGAAGGAGGGTAGTTCGGGGGAGAACGTACTGGTGCGTCAGAGGTGAAATTCTTAGACCGCACCAAGACGAACTACAGCGAAGGCATTCTTCAAGGATACCTTCCTCAATCAAGAACCAAAGTGTGGGGATCGAAGATGATTAGAGACCATTGTAGTCCACACTGCAAACGATGACACCCATGAATTGGGGAGTTTTTGGTCGTAGGCGAGGACGAGTTCATCTCGCTCCTCGTCTCGCCAATGTATATCAATTTACGTGCATATTCTTTTCGGTCCTCGCAAGGGGACCTTTAACGGGAATATCCTCAGCACGTTATCTGACTTCTTCACGCGAAAGCTTTGAGGTTACAGTCTCAGGGGGGAGTACGTTCGCAAGAGTGAAACTTAAAGAAATTGACGGAATGGCACCACAAGACGTGGAGCGTGCGGTTTAATTTGACTCAACACGGGGAACTTTACCAGATCCGGACAGGGTGAGGATTGACAGATTGAGTGTTCTTTCTCGATCCCCTGAATGGTGGTGCATGGCCGCTTTTGGTCGGTGGAGTGATTTGTTTGGTTGATTCCGTCAACGGACGAGATCCAAGCTGCCCAGTAGGATTCAGAATTGCCCATAGGATAGCAATCCCTTCCGCGGGTTTTACCCAAGGTGGGGCGGTATTCGTTTGTATCCTTCTCTGCGGGATTCCTTGTTTTGCACAAGGTGAGATTTTGGGCAACAGCAGGTCTGTGATGCTCCTCAATGTTCTGGGCGACACGCGCACTACAATGTCAGTGAGAACAAGAAAAACGACTTTTGTCGGACCTACTTGATCAAAAGAGTGGGAAAACCCCGGAATCACATAGACCCACTTGGGACCGAGTATTGCAATTATTGGTCGCGCAACGAGGAATGTCTCGTAGGCGCAGCTCATCAAACTGTGCCGATTACGTCCCTGCCATTTGTACACACCGCCCGTCGTTGTTTCCGATGATGGTGCAATACAGGTGATCGGACAGTCGGGTTTTTAACTCGGCCGAAAGTTCACCGATATTTCTTCAATAGAGGAAGCAAAAGTCGTAACAAGGTAGCT</ns2:sequence><ns2:name>JN006825.1_Trypanosoma_sp._LZ-2011_isolate_BUT50_18S_ribosomal_RNA_gene,_partial_sequence</ns2:name></ns2:Sequence><ns2:Sequence dsseqid="sq284" id="sq284"><ns2:sequence>TAGTCATATGCTTGTTTCAAGGACTTAGCCATGCATGCCTCAGAATCACTGCATTGCAGGAATCTGCGCATGGCTCATTACATCAGACGTAATCTGCCGCAAAAATATTGCGGTTTCCGCAACATTGGATAACTTGGCGAAACGCCAAGCTAATACATGAACCAACGGGACGCTCTCTGTTCCGGCGGTGGGGCAACTCACCGCCATGGGACGTCCAGCGAATGAATGAAAGTAAAATCAATGCCTTAACCGGCAGTAACACCCAGAAGTGTTGACTCAATTCATTCCGTGCGAAAGCCGGGTTTTACCCGGCGTCTTTTGACGAACAACTGCCCTATCAGCCAGTGATGGCCGTGTAGTGGACTGCCATGGCGTTGACGGGAGCGGGGGATTAGGGTTCGATTCCGGAGAGGGAGCCTGAGAAATAGCTACCACTTCTACGGAGGGCAGCAGGCGCGCAAATTGCCCAATGTCAAAAAAAACGATGAGGCAGCGAAAAGAAATAGAGCCGACGGTGCCTAGTGCATTGTCGTATTCAATGGGGGATATTTAAACCCATCCAAAATCGAGTAACAATTGGAGGACAAGTCTGGTGCCAGCACCCGCGGTAATTCCAGCTCCAAAAGCGTATATTAATGCTGTTGCTGTTAAAGGGTTCGTAGTTGAATTGAGGGCCTTTGAGGCGCAATGGTTTGTCCCGTCCACTTCGGATTGGTGACCCATGCCCTTGAGGTCCGTGAACACTCAGAAACAAGAAACACGGGAGTGGTACCTTTCCTGATTTTCGCATGTCATGCATGCCAGGGGGCGCCCGTGATTTTTACTGTGACTAAAAAAGTGTGACCAAAGCAGTCATTCGACTTGAATTAGAAAGCATGGGATAACAAAGGAGCAGCCTATGGGCCACCGTTTCGGCTTTTGTTGGTTTTAAAAGTCCATTGGAGATTATGGGGCTGTGCGACAAGCGGCTGGGTGTATTCCCCTTTACTGGGGGCACCCGTCGCCTTTGTGAGAAATCAGTGGCGTTGTCGTAGCTTCGGCTATCGATTTCGTCATCTTCTCGCAACTCGCGGCATCCAGGAATGAAGGAGGGTAGTTCGGGGGAGAACGTACTGGTGCGTCAGAGGTGAAATTCTTAGACCGCACCAAGACGAACTACAGCGAAGGCATTCTTCAAGGATACCTTCCTCAATCAAGAACCAAAGTGTGGGGATCGAAGATGATTAGAGACCATTGTAGTCCACACTGCAAACGATGACACCCATGAATTGGGGAGTTTTTGGTCGTAGGCGAGGACGAGTTCATCTCGCTCCTCGTCTCGCCAATGTATATCAATTTACGTGCATATTCTTTTCGGTCCTCGCAAGGGGACCTTTAACGGGAATATCCTCAGCACGTTATCTGACTTCTTCACGCGAAAGCTTTGAGGTTACAGTCTCAGGGGGGAGTACGTTCGCAAGAGTGAAACTTAAAGAAATTGACGGAATGGCACCACAAGACGTGGAGCGTGCGGTTTAATTTGACTCAACACGGGGAACTTTACCAGATCCGGACAGGGTGAGGATTGACAGATTGAGTGTTCTTTCTCGATCCCCTGAATGGTGGTGCATGGCCGCTTTTGGTCGGTGGAGTGATTTGTTTGGTTGATTCCGTCAACGGACGAGATCCAAGCTGCCCAGTAGGATTCAGAATTGCCCATAGGATAGCAATCCCTTCCGCGGGTTTTACCCAAGGTGGGGCGGTATTCGTTTGTATCCTTCTCTGCGGGATTCCTTGTTTTGCACAAGGTGAGATTTTGGGCAACAGCAGGTCTGTGATGCTCCTCAATGTTCTGGGCGACACGCGCACTACAATGTCAGTGAGAACAAGAAAAACGACTTTTGTCGGACCTACTTGATCAAAAGAGTGGGAAAACCCCGGAATCACATAGACCCACTTGGGACCGAGTATTGCAATTATTGGTCGCGCAACGAGGAATGTCTCGTAGGCGCAGCTCATCAAACTGTGCCGATTACGTCCCTGCCATTTGTACACACCGCCCGTCGTTGTTTCCGATGATGGTGCAATACAGGTGATCGGACAGTCGGGTTTTTAACTCGGCCGAAAGTTCACCGATATTTCTTCAATAGAGGAAGCAAAAGTCGTAACAAGGTAGCT</ns2:sequence><ns2:name>AY099320.2_Trypanosoma_avium_strain_ABUT/CZ/99/BUT15_18S_ribosomal_RNA,_partial_sequence</ns2:name></ns2:Sequence><ns2:Sequence dsseqid="sq286" id="sq286"><ns2:sequence>TAGTCATATGCTTGTTTCAAGGACTTAGCCATGCATGCCTCAGAATCACTGCATTGCAGGAATCTGCGCATGGCTCATTACATCAGACGTAATCTGCCGCAAAAATATTGCGGTTTCCGCAACATTGGATAACTTGGCGAAACGCCAAGCTAATACATGAACCAACGGGACGCTCTCTGTTCCGGCGGTGGGGCAACTCACCGCCATGGGACGTCCAGCGAATGAATGAAAGTAAAATCAATGCCTTAACCGGCAGTAACACCCAGAAGTGTTGACTCAATTCATTCCGTGCGAAAGCCGGGTTTTACCCGGCGTCTTTTGACGAACAACTGCCCTATCAGCCAGTGATGGCCGTGTAGTGGACTGCCATGGCGTTGACGGGAGCGGGGGATTAGGGTTCGATTCCGGAGAGGGAGCCTGAGAAATAGCTACCACTTCTACGGAGGGCAGCAGGCGCGCAAATTGCCCAATGTCAAAAAAAACGATGAGGCAGCGAAAAGAAATAGAGCCGACGGTGCCTAGTGCATTGTCGTATTCAATGGGGGATATTTAAACCCATCCAAAATCGAGTAACAATTGGAGGACAAGTCTGGTGCCAGCACCCGCGGTAATTCCAGCTCCAAAAGCGTATATTAATGCTGTTGCTGTTAAAGGGTTCGTAGTTGAATTGAGGGCCTTTGAGGCGCAATGGTTTGTCCCGTCCACTTCGGATTGGTGACCCATGCCCTTGAGGTCCGTGAACACTCAGAAACAAGAAACACGGGAGTGGTACCTTTCCTGATTTTCGCATGTCATGCATGCCAGGGGGCGCCCGTGATTTTTACTGTGACTAAAAAAGTGTGACCAAAGCAGTCATTCGACTTGAATTAGAAAGCATGGGATAACAAAGGAGCAGCCTATGGGCCACCGTTTCGGCTTTTGTTGGTTTTAAAAGTCCATTGGAGATTATGGGGCTGTGCGACAAGCGGCTGGGTGTATTCCCCTTTACTGGGGGCACCCGTCGCCTTTGTGAGAAATCAGTGGCGTTGTCGTAGCTTCGGCTATCGATTTCGTCATCTTCTCGCAACTCGCGGCATCCAGGAATGAAGGAGGGTAGTTCGGGGGAGAACGTACTGGTGCGTCAGAGGTGAAATTCTTAGACCGCACCAAGACGAACTACAGCGAAGGCATTCTTCAAGGATACCTTCCTCAATCAAGAACCAAAGTGTGGGGATCGAAGATGATTAGAGACCATTGTAGTCCACACTGCAAACGATGACACCCATGAATTGGGGAGTTTTTGGTCGTAGGCGAGGACGAGTTCATCTCGCTCCTCGTCTCGCCAATGTATATCAATTTACGTGCATATTCTTTTCGGTCCTCGCAAGGGGACCTTTAACGGGAATATCCTCAGCACGTTATCTGACTTCTTCACGCGAAAGCTTTGAGGTTACAGTCTCAGGGGGGAGTACGTTCGCAAGAGTGAAACTTAAAGAAATTGACGGAATGGCACCACAAGACGTGGAGCGTGCGGTTTAATTTGACTCAACACGGGGAACTTTACCAGATCCGGACAGGGTGAGGATTGACAGATTGAGTGTTCTTTCTCGATCCCCTGAATGGTGGTGCATGGCCGCTTTTGGTCGGTGGAGTGATTTGTTTGGTTGATTCCGTCAACGGACGAGATCCAAGCTGCCCAGTAGGATTCAGAATTGCCCATAGGATAGCAATCCCTTCCGCGGGTTTTACCCAAGGTGGGGCGGTATTCGTTTGTATCCTTCTCTGCGGGATTCCTTGTTTTGCACAAGGTGAGATTTTGGGCAACAGCAGGTCTGTGATGCTCCTCAATGTTCTGGGCGACACGCGCACTACAATGTCAGTGAGAACAAGAAAAACGACTTTTGTCGGACCTACTTGATCAAAAGAGTGGGAAAACCCCGGAATCACATAGACCCACTTGGGACCGAGTATTGCAATTATTGGTCGCGCAACGAGGAATGTCTCGTAGGCGCAGCTCATCAAACTGTGCCGATTACGTCCCTGCCATTTGTACACACCGCCCGTCGTTGTTTCCGATGATGGTGCAATACAGGTGATCGGACAGTCGGGTTTTTAACTCGGCCGAAAGTTCACCGATATTTCTTCAATAGAGGAAGCAAAAGTCGTAACAAGGTAGCT</ns2:sequence><ns2:name>AF416563.2_Trypanosoma_avium_SIM3_18S_ribosomal_RNA_gene,_complete_sequence</ns2:name></ns2:Sequence><ns2:Sequence dsseqid="sq288" id="sq288"><ns2:sequence>TAGTCATATGCTTGTTTCAAGGACTTAGCCATGCATGCCTCAGAATCACTGCATTGCAGGAATCTGCGCATGGCTCATTACATCAGACGTAATCTGCCGCAAAAATATTGCGGTTTCCGCAACATTGGATAACTTGGCGAAACGCCAAGCTAATACATGAACCAACGGGACGCTCTCTGTTCCGGCGGTGGGGCAACTCACCGCCATGGGACGTCCAGCGAATGAATGAAAGTAAAATCAATGCCTTAACCGGCAGTAACACCCAGAAGTGTTGACTCAATTCATTCCGTGCGAAAGCCGGGTTTTACCCGGCGTCTTTTGACGAACAACTGCCCTATCAGCCAGTGATGGCCGTGTAGTGGACTGCCATGGCGTTGACGGGAGCGGGGGATTAGGGTTCGATTCCGGAGAGGGAGCCTGAGAAATAGCTACCACTTCTACGGAGGGCAGCAGGCGCGCAAATTGCCCAATGTCAAAAAAAACGATGAGGCAGCGAAAAGAAATAGAGCCGACGGTGCCTAGTGCATTGTCGTATTCAATGGGGGATATTTAAACCCATCCAAAATCGAGTAACAATTGGAGGACAAGTCTGGTGCCAGCACCCGCGGTAATTCCAGCTCCAAAAGCGTATATTAATGCTGTTGCTGTTAAAGGGTTCGTAGTTGAATTGAGGGCCTTTGAGGCGCAATGGTTTGTCCCGTCCACTTCGGATTGGTGACCCATGCCCTTGAGGTCCGTGAACACTCAGAAACAAGAAACACGGGAGTGGTACCTTTCCTGATTTTCGCATGTCATGCATGCCAGGGGGCGCCCGTGATTTTTACTGTGACTAAAAAAGTGTGACCAAAGCAGTCATTCGACTTGAATTAGAAAGCATGGGATAACAAAGGAGCAGCCTATGGGCCACCGTTTCGGCTTTTGTTGGTTTTAAAAGTCCATTGGAGATTATGGGGCTGTGCGACAAGCGGCTGGGTGTATTCCCCTTTACTGGGGGCACCCGTCGCCTTTGTGAGAAATCAGTGGCGTTGTCGTAGCTTCGGCTATCGATTTCGTCATCTTCTCGCAACTCGCGGCATCCAGGAATGAAGGAGGGTAGTTCGGGGGAGAACGTACTGGTGCGTCAGAGGTGAAATTCTTAGACCGCACCAAGACGAACTACAGCGAAGGCATTCTTCAAGGATACCTTCCTCAATCAAGAACCAAAGTGTGGGGATCGAAGATGATTAGAGACCATTGTAGTCCACACTGCAAACGATGACACCCATGAATTGGGGAGTTTTTGGTCGTAGGCGAGGACGAGTTCATCTCGCTCCTCGTCTCGCCAATGTATATCAATTTACGTGCATATTCTTTTCGGTCCTCGCAAGGGGACCTTTAACGGGAATATCCTCAGCACGTTATCTGACTTCTTCACGCGAAAGCTTTGAGGTTACAGTCTCAGGGGGGAGTACGTTCGCAAGAGTGAAACTTAAAGAAATTGACGGAATGGCACCACAAGACGTGGAGCGTGCGGTTTAATTTGACTCAACACGGGGAACTTTACCAGATCCGGACAGGGTGAGGATTGACAGATTGAGTGTTCTTTCTCGATCCCCTGAATGGTGGTGCATGGCCGCTTTTGGTCGGTGGAGTGATTTGTTTGGTTGATTCCGTCAACGGACGAGATCCAAGCTGCCCAGTAGGATTCAGAATTGCCCATAGGATAGCAATCCCTTCCGCGGGTTTTACCCAAGGTGGGGCGGTATTCGTTTGTATCCTTCTCTGCGGGATTCCTTGTTTTGCACAAGGTGAGATTTTGGGCAACAGCAGGTCTGTGATGCTCCTCAATGTTCTGGGCGACACGCGCACTACAATGTCAGTGAGAACAAGAAAAACGACTTTTGTCGGACCTACTTGATCAAAAGAGTGGGAAAACCCCGGAATCACATAGACCCACTTGGGACCGAGTATTGCAATTATTGGTCGCGCAACGAGGAATGTCTCGTAGGCGCAGCTCATCAAACTGTGCCGATTACGTCCCTGCCATTTGTACACACCGCCCGTCGTTGTTTCCGATGATGGTGCAATACAGGTGATCGGACAGTCGGGTTTTTAACTCGGCCGAAAGTTCACCGATATTTCTTCAATAGAGGAAGCAAAAGTCGTAACAAGGTAGCT</ns2:sequence><ns2:name>JN006824.1_Trypanosoma_sp._LZ-2011_isolate_OA11_18S_ribosomal_RNA_gene,_partial_sequence</ns2:name></ns2:Sequence><ns2:Sequence dsseqid="sq290" id="sq290"><ns2:sequence>TAGTCATATGCTTGTTTCAAGGACTTAGCCATGCATGCCTCAGAATCACTGCATTGCAGGAATCTGCGCATGGCTCATTACATCAGACGTAATCTGCCGCAAAAATGTTGCGGTCTCCGCAAAATTGGATAACTTGGCGAAACGCCAAGCTAATACATGAATTAAGGGACGCGTTCTGTTCCGGCGGCGGGGCGACTCGCCGCCTTGACGTGTCCGGCGAATGAATGAAAGTAAAACCAACGCCTTCACCGGCAGTAACACTTAGAAGTGCTGACTCAATTCATTCCGTGCGAAAGCTGGGTTTTTTACCCGGCGTCTTTTGACGAACAACTGCCCTATCAGCCAGCGATGGCCGTGTAGTGGACTGCCATGGCGTTGACGGGAGCGGGGGATTAGGGTTCGATTCCGGAGAGGGAGCCTGAGAAATAGCTACCACTTCTACGGAGGGCAGCAGGCGCGCAAATTGCCCAATGTCAAAAAAAAACGATGAGGCAGCGAAAAGAAATAGAGCCGAGAGCGCCTTTGGTGTTGTCGGCTTAATGGGGGATATTTAAACCCATCCAAAATCGAGTAACAATTGGAGGACAAGTCTGGTGCCAGCACCCGCGGTAATTCCAGCTCCAAAAGCGTATATTAATGCTGTTGCTGTTAAAGGGTTCGTAGTTGAACTGTGGGCCTTTGAGGCGCATTGGTTTTGTCCCGTCCACTTCGGATCGGTGACCCATGCCCTTGAGGTCCGTGAACACACAGAACCAAGAAACACGGGAGTGGTACCTTCCTGATTCTCGCATGTCATGCATGCCAGGGGGCGCCCGTGATTTTTACTGTGACTAAAAAAGTGTGACCAAAGCAGTCAGTCGACTTGAATTAGAAAGCATGGGATAACAAAGGAGCAGCCTATGGGCCACCGTTTCGGCTTTTGTTGGTTTTAAAAGTCCATTGGAGATTATGGGGCTACGCGACAAGCGGCTGGGTGTCTTCTTCAAGGAGGCAACCGTCGCCTTTGTGGGAAATCCGTGTCCACTCCGGGGGCTTCGGCTTCTCGTGTGTGGCGCCTTCCCTCAACTCGTGGCTTCCAGGAATGAAGGAGGGTAGTTCGGGGGAGAACGTACTGGTGCGTCAGAGGTGAAATTCTTAGACCGCACCAAGACGAACTACAGCGAAGGCATTCTTCAAGGATACCTTCCTCAATCAAGAACCAGAGTGTGGGGATCGAAGATGATTAGAGACCATTGTAGTCCACACTGCAAACGATGACACCCATGAATTGGGGAGTTTTTGGTCGCAGGCGGAGTCGGGTTCGCCCCGCACCCCGCCTCACCAATAGATATCAATTTACGTGCATATTCTATTCGTCCCTCGCAAGGGGGACCTATAACGGGAATATCCTCAGCACGTTATCTGACTTCTTCACGCGAAAGCTTTGAGGTTACAGTCTCAGGGGGGAGTACGTTCGCAAGGGTGAAACTTAAAGAAATTGACGGAATGGCACCACAAGACGTGGAGCGTGCGGTTTAATTTGACTCAACACGGGGAACTTTACCAGATCCGGACAGGGTGAGGATTGACAGATTGAGTGTTCTTTCTCGATCCCCTGAATGGTGGTGCATGGCCGCTTTTGGTCGGTGGAGTGATTTGTTTGGTTGATTCCGTCAACGGACGAGATCCAAGCTGCCCAGTAGGATTCAGGATTATCCATAGGATAGCAATCCCTTCCGCGGGTTTTACCCAAGGGGGGGCGATATCCGGTTGAATCCTTCTCTGCGGGATTCCTTGTTTCGCGCAAGGTGAGATTTTGGGCAACAGCAGGTCTGTGATGCTCCTCAATGTTCTGGGCGACACGCGCACTACAATGTCAGTGAGAACAAGAAAAACGACTTTTGTCGGACCTACTCGATCAAAAGAGTGGGGAAACCCCGGAATCACGTAGACCCACTTGGGACCGAGTATTGCAATTATTGGTCGCGCAACGAGGAATGTCTCGTAGGCGCAGCTCATCAAACTGTGCCGATTACGTCCCTGCCATTTGTACACACCGCCCGTCGTTGTTTCCGATGATGGTGGAATACAGGTGATCGGACAGTCGAGCGTCTCGCTTGACTGAAAGTTCACCGATATTTCTTCAATAGAGGAAGCAAAAGTCGTAACAAGGTAGCT</ns2:sequence><ns2:name>JN006850.1_Trypanosoma_sp._LZ-2011_isolate_PAS23_18S_ribosomal_RNA_gene,_partial_sequence</ns2:name></ns2:Sequence><ns2:Sequence dsseqid="sq292" id="sq292"><ns2:sequence>TAGTCATATGCTTGTTTCAAGGACTTAGCCATGCATGCCTCAGAATCACTGCATTGCAGGAATCTGCGCATGGCTCATTACATCAGACGTAATCTGCCGCAAAAATGTTGCGGTCTCCGCAAAATTGGATAACTTGGCGAAACGCCAAGCTAATACATGAATTAAGGGACGCGTTCTGTTCCGGCGGCGGGGCAACTCGCCGCCTTGGCGCGTCCGGCGAATGAATGAAAGTAAAACCAACGCCTTCACCGGCAGTAACACTTAGAAGTGCTGACTCAATTCATTCCGTGCGAAAGCTGGGTTTTTTACCTGGCGTCTTTTGACGAACAACTGCCCTATCAGCCAGCGATGGCCGTGTAGTGGACTGCCATGGCGTTGACGGGAGCGGGGGATTAGGGTTCGATTCCGGAGAGGGAGCCTGAGAAATAGCTACCACTTCTACGGAGGGCAGCAGGCGCGCAAATTGCCCAATGTCAAAAAAAAACGATGAGGCAGCGAAAAGAAATAGAGCCGAGAGCGCCTTTGGCGTTGTCGTTTTCAATGGGGGATATTTAAACCCATCCAAAATCGAGTAACAATTGGAGGACAAGTCTGGTGCCAGCACCCGCGGTAATTCCAGCTCCAAAAGCGTATATTAATGCTGTTGCTGTTAAGGGTTCGTAGTTGAACTGTGGGCCTTTGAGGCGCATTGGTTTTGTCCCGTCCACTTCGGATCGGTGACCCATGCCCTTGAGGTCCGTGAACACACAGAACCAAGAAACACGGGAGTGGTACCTTCCTGATTCTCGCATGTCATGCATGCCAGGGGGCGCCCGTGATTTTTACTGTGACTAAAAAAGTGTGACCAAAGCAGTCAGTCGACTTGAATTAGAAAGCATGGGATAACAAAGGAGCAGCCTATGGGCCACCGTTTCGGCTTTTGTTGGTTTTAAAAGTCCATTGGAGATTATGGGGCTGCGCGACAAGCGGCTGGGTGTCTTCTTCAAGGAGGCAACCGTCGCCTTTGTGGGAAATCCGTGTCCATTCCGGGGGCTTCGGCATCTCGTGTTTGGCGCCTTCCCTCAACTCGTGGCTTCCAGGAATGAAGGAGGGTAGTTCGGGGGAGAACGTACTGGTGCGTCAGAGGTGAAATTCTTAGACCGCACCAAGACGAACTACAGCGAAGGCATTCTTCAAGGATACCTTCCTCAATCAAGAACCAGAGTGTGGGGATCGAAGATGATTAGAGACCATTGTAGTCCACACTGCAAACGATGACACCCATGAATTGGGGAGTTTTTGGTCGTAGGCGGAGTCGGGTTCGTCCCGCACTTCGCCTCACCAATGGATATCAATTTACGTGCATATTCTATTCGTCCCTCGCAAGGGGGGCCTATAACGGGAATATCCTCAGCACGTTATCTGACTTCTTCACGCGAAAGCTTTGAGGTTACAGTCTCAGGGGGGAGTACGTTCGCAAGGGTGAAACTTAAAGAAATTGACGGAATGGCACCACAAGACGTGGAGCGTGCGGTTTAATTTGACTCAACACGGGGAACTTTACCAGATCCGGACAGGGTGAGGATTGACAGATTGAGTGTTCTTTCTCGATCCCCTGAATGGTGGTGCATGGCCGCTTTTGGTCGGTGGAGTGATTTGTTTGGTTGATTCCGTCAACGGACGAGATCCAAGCTGCCCAGTAGGATTCAGGATTGTCCATAGGATAGCAATCCCTTCCGCGGGTTTTACCCAAGGGGGGGCGGTATCCAGTTGAATCCTTCTCTGCGGGATTCCTTGTTTCGCGCAAGGTGAGATTTTGGGCAACAGCAGGTCTGTGATGCTCCTCAATGTTCTGGGCGACACGCGCACTACAATGTCAGTGAGAACAAGAAAAACGACTTTTGTCGGACCTACTCGATCAAAAGAGTGGGGAAACCCCGGAATCACGTAGACCCACTTGGGACCGAGTATTGCAATTATTGGTCGCGCAACGAGGAATGTCTCGTAGGCGCAGCTCATCAAACTGTGCCGATTACGTCCCTGCCATTTGTACACACCGCCCGTCGTTGTTTCCGATGATGGTGGAATACAGGTGATCGGACAGTCGAGCGTCCCGCTTGACTGAAAGTTCACCGATATTTCTTCAATAGAGGAAGCAAAAGTCGTAACAAGGTAGCT</ns2:sequence><ns2:name>JF778738.1_Trypanosoma_bennetti_isolate_APO7_18S_ribosomal_RNA_gene,_partial_sequence</ns2:name></ns2:Sequence><ns2:Sequence dsseqid="sq294" id="sq294"><ns2:sequence>TAGTCATATGCTTGTTTCAAGGACTTAGCCATGCATGCCTCAGAATCACTGCATTGCAGGAATCTGCGCATGGCTCATTACATCAGACGTAATCTGCCGCAAAAATGTTGCGGTCTCCGCAAAATTGGATAACTTGGCGAAACGCCAAGCTAATACATGAACTAAAGGACGCGTTCTGTTCCGGCGGCGGGGCAACTCGCCGCCTTGGCGCGTCCAGCGAATGAATGAAAGTAAAACCAACGCCTTCACCGGCAGTAACACTTAGAAGTGCTGACTCAATTCATTCCGTGCGAAAGCTGGGTTTTTTACCTGGCGTCTTTTGACGAACAACTGCCCTATCAGCCAGTGATGGCCGTGTAGTGGACTGCCATGGCGTTGACGGGAGCGGGGGATTAGGGTTCGATTCCGGAGAGGGAGCCTGAGAAATAGCTACCACTTCTACGGAGGGCAGCAGGCGCGCAAATTGCCCAATGTCAAAAAAAAACGATGAGGCAGCGAAAAGAAATAGAGCCGAGAGCGCCTTTGGCGTTGTCGTTTTCAATGGGGGATATTTAAACCCATCCAAAATCGAGTAACAATTGGAGGACAAGTCTGGTGCCAGCACCCGCGGTAATTCCAGCTCCAAAAGCGTATATTAATGCTGTTGCTGTTAAGGGTTCGTAGTTGAACTGTGGGCCTTCGAGGCGCATTGGTTTTGTCCCGTCCACTTCGGATCGGTGACCCATGCCCTTGAGGTCCGTGAACACACAGAACCAAGAAACACGGGAGTGGTACCTTCCTGATTCTCGCATGTCATGCATGCCAGGGGGCGCCCGTGATTTTTACTGTGACTAAAAAAGTGTGACCAAAGCAGTCAGTCGACTTGAATTAGAAAGCATGGGATAACAAAGGAGCAGCCTATGGGCCACCGTTTCGGCTTTTGTTGGTTTTAAAAGTCCATTGGAGATTATGGGGCTGCGCGACAAGCGGCTGGGTGTCTTCTTCAAGGAGGCAACCGTCGCCTTTGTGGGAAATCAGTGTCCACTCCGGGGGCTTCGGCATCTCGTGTGTGGCGCCTTCCCTCAACTCGTGGCTTCCAGGAATGAAGGAGGGTAGTTCGGGGGAGAACGTACTGGGTGCGTCAGAGGTGAAATTCTTAGACCGCACCAAGACGAACTACAGCGAAGGCATTCTTCAAGGATACCTTCCTCAATCAAGAACCAGAGTGTGGGGATCGAAGATGATTAGAGACCATTGTAGTCCACACTGCAAACGATGACACCCATGAATTGGGGAGTTTTTGGTCGCAGGCGGAGTCGGGTTCGCCCCGCACTTCGCCTCACCAATAGATATCAATTTACGTGCATATTCTATTCGTCCCTCGCAAGGGGGGCCTATAACGGGAATATCCTCAGCACGTTTTCTGACTTCTTCACGCGAAAGCTTTGAGGTTACAGTCTCAGGGGGGAGTACGTTCGCAAGGGTGAAACTTAAAGAAATTGACGGAATGGCACCACAAGACGTGGAGCGTGCGGTTTAATTTGACTCAACACGGGGAACTTTACCAGATCCGGACAGGGTGAGGATTGACAGATTGAGTGTTCTTTCTCGATCCCCTGAATGGTGGTGCATGGCCGCTTTTGGTCGGTGGAGTGATTTGTTTGGTTGATTCCGTCAACGGACGAGATCCAAGCTGCCCAGTAGGATTCAGGATTGTCCATAGGATAGCAATCCCTTCCGCGGGTTTTACCCAAGGGGGGGCGGTATCCAGTTGAATCCTTCTCTGCGGGATTCCTTGTTTTGCACAAGGTGAGATTTTGGGCAACAGCAGGTCTGTGATGCTCCTCAATGTTCTGGGCGACACGCGCACTACAATGTCAGTGAGAACAAGAAAAACGACTTTTGTCGGACCTACTCGATCAAAAGAGTGGGGAAACCCCGGAATCACATAGACCCACTTGGGACCGAGTATTGCAATTATTGGTCGCGCAACGAGGAATGTCTCGTAGGCGCAGCTCATCAAACTGTGCCGATTACGTCCCTGCCATTTGTACACACCGCCCGTCGTTGTTTCCGATGATGGTGGAATACAGGTGATCGGACAGTCGAGCGTTTCGCTTGACTGAAAGTTCACCGATATTTCTTCAATAGAGGAAGCAAAAGTCGTAACAAGGTAGCT</ns2:sequence><ns2:name>JN006847.1_Trypanosoma_sp._LZ-2011_isolate_PAS71_18S_ribosomal_RNA_gene,_partial_sequence</ns2:name></ns2:Sequence><ns2:Sequence dsseqid="sq296" id="sq296"><ns2:sequence>TAGTCATATGCTTGTTTCAAGGACTTAGCCATGCATGCCTCAGAATCACTGCATTGCAGGAATCTGCGCATGGCTCATTACATCAGACGTAATCTGCCGCAAAAATGTTGCGGTCTCCGCAAAATTGGATAACTTGGCGAAACGCCAAGCTAATACATGAATTAAGGGACGCGTTCTGTTCCGGCGGCAGGGCAACTTGCCGCCTTGGCGCGTCCAGCGAATGAATGAAAGTAAAACCAACGCCTTCACCGGCAGTAACACTTAGAAGTGCTGACTCAATTCATTCCGTGCGAAAGCTGGGTTTTTTACCTGGCGTCTTTTGACGAACAACTGCCCTATCAGCCAGTGATGGCCGTGTAGTGGACTGCCATGGCGTTGACGGGAGCGGGGGATTAGGGTTCGATTCCGGAGAGGGAGCCTGAGAAATAGCTACCACTTCTACGGAGGGCAGCAGGCGCGCAAATTGCCCAATGTCAAAAAAAAACGATGAGGCAGCGAAAAGAAATAGAGCCGAGAGCGCCTTTGGCGTTGTCGTATTCAATGGGGGATATTTAAACCCATCCAAAATCGAGTAACAATTGGAGGACAAGTCTGGTGCCAGCACCCGCGGTAATTCCAGCTCCAAAAGCGTATATTAATGCTGTTGCTGTTAAAGGGTTCGTAGTTGAACTGTGGGCCTTTGAGGCGCATTGGTTTTGTCCCGTCCACTTCGGATCGGTGACCCATGCCCTTGAGGTCCGTGAACACACAGAACCAAGAAACACGGGAGTGGTACCTTCCTGATTCTCGCATGTCATGCATGCCAGGGGGCGCCCGTGATTTTTACTGTGACTAAAAAAGTGTGACCAAAGCAGTCAGTCGACTTGAATTAGAAAGCATGGGATAACAAAGGAGCAGCCTATGGGCCACCGTTTCGGCTTTTGTTGGTTTTAAAAGTCCATTGGAGATTATGGGGCTGCGCGACAAGCGGCTGGGTGTCTTCTTCAAGGAGGCAACCGTCGCCTTTGTGGGAAATCCGTGTCCATTCCGGGGGCTTCGGCTTCTCGTGTTTGGCGCCTTCCCTCAACTCGTGGCTTCCAGGAATGAAGGAGGGTAGTTCGGGGGAGAACGTACTGGTGCGTCAGAGGTGAAATTCTTAGACCGCACCAAGACGAACTACAGCGAAGGCATTCTTCAAGGATACCTTCCTCAATCAAGAACCAGAGTGTGGGGATCGAAGATGATTAGAGACCATTGTAGTCCACACTGCAAACGATGACACCCATGAATTGGGGAGTTTTTGGTCGCAGGCGGAGTCGGGTTCGCCCCGCACTTCGCCTCACCAATAGATATCAATTTACGTGCATATTCTATTCGTCCCTCGCAAGGGGGGCCTATAACGGGAATATCCTCAGCACGTTATCTGACTTCTTCACGCGAAAGCTTTGAGGTTACAGTCTCAGGGGGGAGTACGTTCGCAAGGGTGAAACTTAAAGAAATTGACGGAATGGCACCACAAGACGTGGAGCGTGCGGTTTAATTTGACTCAACACGGGGAACTTTACCAGATCCGGACAGGGTGAGGATTGACAGATTGAGTGTTCTTTCTCGATCCCCTGAATGGTGGTGCATGGCCGCTTTTGGTCGGTGGAGTGATTTGTTTGGTTGATTCCGTCAACGGACGAGATCCAAGCTGCCCAGTAGGATTCAGGATTGTCCATAGGATAGCAATCCCTTCCGCGGGTTTTACCCAAGGGGGGGCGGTATCCAGTTGAATCCTTCTCTGCGGGATTCCTTGTTTTGCACAAGGTGAGATTTTGGGCAACAGCAGGTCTGTGATGCTCCTCAATGTTCTGGGCGACACGCGCACTACAATGTCAGTGAGAACAAGAAAAACGACTTTTGTCGGACCTACTCGATCAAAAGAGTGGGGAAACCCCGGAATCACGTAGACCCACTTGGGACCGAGTATTGCAATTATTGGTCGCGCAACGAGGAATGTCTCGTAGGCGCAGCTCATCAAACTGTGCCGATTACGTCCCTGCCATTTGTACACACCGCCCGTCGTTGTTTCCGATGATGGTGGAATACAGGTGATCGGACAGTCGAGCGTTTCGCTTGACTGAAAGTTCACCGATATTTCTTCAATAGAGGAAGCAAAAGTCGTAACAAGGTAGCT</ns2:sequence><ns2:name>JN006846.1_Trypanosoma_sp._LZ-2011_isolate_PAS72_18S_ribosomal_RNA_gene,_partial_sequence</ns2:name></ns2:Sequence><ns2:Sequence dsseqid="sq298" id="sq298"><ns2:sequence>TGCTTGTTTCAAGGACTTAGCCATGCATGCCTCAGAATCACTGCATTGCAGGAATCTGCGCATGGCTCATTACATCAGACGTAATCTGCCGCAAAAATTTTGCGGTTTCCGCAACATTGGATAACTTGGCGAAACGCCAAGCTAATACATGAACCAATCGGACGCTCTCTGTTCCGGCTGCGGGGCAACTCGTGGTCATGGGACGTCCAGCGAATGAATGAAATTAAAACCAATGCCCTCACCGGCAGTAACACCCAGAAGTGTTGATTCAATTCATTCCGTGCGAAAGCCGGGTTTTACCCGGCGTCTTTTGACGAACAACTGCCCTATCAGCCAGTGATGGCCGTGTAGTGGACTGCCATGGCGTTGACGGGAGCGGGGGATTAGGGTTCGATTCCGGAGAGGGAGCCTGAGAAATAGCTACCACTTCTACGGAGGGCAGCAGGCGCGCAAATTGCCCAATGTCAAAAAAAAACGATGAGGCAGCGAAAAGAAATAGAGCCGACAGTGCCTTTGGCATTGTCGTTTTCAATGGGGGATATTTAAACCCATCCAAAATCGAGTAACAATTGGAGGACAAGTCTGGTGCCAGCACCCGCGGTAATTCCAGCTCCAAAAGCGTATATTAATGCTGTTGCTGTTAAAGGGTTCGTAGTTGAATTGAGGGCCTTTGAGGCGCAATGGTTTAGTCCCGTCCACCTCGGATTGGTGACCCATGCCCTTGAGGTCCGTGAACACTCAGAAACAAGAAACACGGGAGTGGTTCCTTTCCTGATTTTCGCATGTCATGCATGCCAGGGGGCGCCCGTGATTTTTTACTGTGACTAAAAAAGTGTGACCAAAGCAGTCATTTCGACTTGAATTAGAAAGCATGGGATAACAAAGGAGCAGCCTATAGGCCACCGTTTCGGCTTTTGTTGGTTTTAACAGTCTATTGGAGATTATGGGGCTGTGCGACAAGCGCTCGAGTGTGTGTACTCCTTTTGGGGTGACACTCGGCGCCTTTGTGGGAAATCTGCGGGTGTACGTTCTCGGGCTTCGGCTTCGCAGGGCACATCCGTCTTCCCTCAACTCGCGGCATCCAGGAATGAAGGAGGGTAGTTCGGGGGAGAACGTACTGGTGCGTCAGAGGTGAAATTCTTAGACCGCACCAAGACGAACTACAGCGAAGGCATTCTTCAAGGATACCTTCCTCAATCAAGAACCAAAGTGTGGGGATCGAAGATGATTAGAGACCATTGTAGTCCACACTGCAAACGATGACACCCATGAATTGGGGAGTTTTTGGTCGTAGGCGGGGTCGGGTTCATCTCGCTCCTCGTCTCGCCAATGTATATCAATTTACGTGCATATTCTTTCTGGTCCCTCCTCTCGCAAGAGGGGGGGTCCTTCTACGGGAATATCCTCAGCACGTTATCTGACTTCTTCACGCGAAAGCTTTGAGGTTACAGTCTCAGGGGGGAGTACGTTCGCAAGAGTGAAACTTAAAGAAATTGACGGAATGGCACCACAAGACGTGGAGCGTGCGGTTTAATTTGACTCAACACGGGGAACTTTACCAGATCCGGACAGGGTGAGGATTGACAGATTGAGTGTTCTTTCTCGATCCCCTGAATGGTGGTGCATGGCCGCTTTTGGTCGGTGGAGTGATTTGTTTGGTTGATTCCGTCAACGGACGAGATCCAAGCTGCCCAGTAGGATTCAGAATTGCCCATAGGATAGCAATCCCTTCCGCGGGTTTTACCCAAGGGGGGGCGGTATTCGTTTGTATCCTTCTCTGCGGGATTCCTTGTTTTGCGCAAGGTGAGATTTTGGGCAACAGCAGGTCTGTGATGCTCCTCAATGTTCTGGGCGACACGCGCACTACAATGTCAGTGAGAACAAGAAAAACGACTTCTGTCGGACCTACTTGATCAAAAGAGTGGGAAAACCCCGGAATCACATAGACCCACTTGGGACCGAGTATTGCAATTATTGGTCGCGCAACGAGGAATGTCTCGTAGGCGCAGCTCATCAAACTGTGCCGATTACGTCCCTGCCATTTGTACACACCGCCCGTCGTTGTTTCCGATGATGGTGCAATACAGGTGATCGGACAGTCGGGTGCTTCACCCTGACCGAAAGTTCACCGATATTTCTTCAATAGAGGAAGCAAAAG</ns2:sequence><ns2:name>AB242822.1_Trypanosoma_sapaensis_gene_for_18S_ribosomal_RNA,_partial_sequence</ns2:name></ns2:Sequence><ns2:Sequence dsseqid="sq300" id="sq300"><ns2:sequence>GACTTTTGCTTCCTCTATTGAAGCAATATCGGTGAACTTTCGGTCGCCCGAGACGAGCGACGGTCCGATCACCTGCATTGCACCATCATCGGAAACAACGACGGGCGGTGTGTACAAATGGCAGGGACGTAATCGGCACAGTTTGATGAGCTGCGCCTACGAGACATTCCTCGTTGCGCGACCAATAATTGCAATACTCGGTCCCAAGTGGGTCTACGTGATTCCGTGGTTTCCCCGCTCTTTTGATCAAGCGGGAGCGACATTGTGAAGTGCCGCTCGGACTCTTGTTCTCACTGACATTGTAGTGCGCGTGTCGCCCAGAACATTGAGGAGCATCACAGACCTGCTGTTGCCCAAAATCTCACCTTGCGCGAAAAGCAAGGAATCCCGCAGAGAAGGGGCCTGTAAAAAGAAGGATGACGACCACCGTTGGGGAAAAAATCCCCGCCGGAGGGACTGCTGTCCTGTGTGGACAATCCCGGCACCTACTGGGCAGCTTGGATCTCGTCCGTTGACGGAATCAACCAAACAAATCACTCCACCGACCAAAAGCGGCCATGCACCACCATTCAGGGGATCGAGAAAGAACACTCCATCTGTCAATCCTCACCCTGTCCGGATCTGGTAAAGTTCCCCGTGTTGAGTCAAATTAAACCGCTCGCTCCACGTCTTGTGGTGCCATTCCGTCAATTTCTTTAAGTTTCACTCTTGCGAACGTACTCCCCCCTGAAACTGTAACCTCCAAGCTTTCGCGTGAAGAAGTAAGAAACGTGCTGAGGATATTCCCGTAAAAAACCCCGGAAGAACCTCAAAAGAGGGAACCGGGGGTGATAGAATAGGCACGTAAATTGATAAATAAATTGGGGCCGAGGGTCGGCACTAAAGGCCGCCACACGGGAACCCAATGATGTTCCCCAATTCATGGGTGTCATGGTTTGCAGTGTGGACTACAATGGTCTCTAATCATCTTTGATCCCCACACTTTGGTTCTTGATTGAGGAAGGTATCCTTGAAGAATGCCTTCGCTGTAGTTCGTCTTGGTGCGGTCTAAGAATTTCACCTCTGACGCACCAGTACGTTCTCCCCCGAACTACCCTCCTTCATTCCTGGAAGCCGCGCGTCGCAATGAATGTAAAAAAACATCACGAAGAGCCGAATGTGCGCGCCGCAAAAATGAGACACGAAACACCGTCCCAAGGCACGCGGCCCCATAATCTCCCAAGGACTTCTAAAACCAACAAAAGCCGAAACGGTGGCCCCAGGGCTGATGCTTCGTTATCCCATGCTTTGTAATTCAAGTCGGCAGACTGCTTTGGTCGCACTTTTTTGGTCACAGTAAAATTCACGGACGCCCCCTCGCATGCATGACATGCGTGAAAGTGAGGAGGAACCGCTCCCGTGTTTCTTGTATCTGAGTGTGTTCACGGGCCACGAGGGCGTGGGTCAAAACACGTCCGAGGTGGACGGGACTGGCACGGCACAAAACTACGTGGCCCACAGTTCAACTACGAACCCTTTAACAGCAACAGCATTAATATACGCTTTTGGAGCTGGAATTACCGCGGGTGCTGGCACCAGACTTGTCCTCCAATTGTTACTCGATATTGGATGGGTTTGAGTATCCCCCATTGAAAACAACCATGCACTAGGGCACGGTCGGCTCTATTTCTTTTCGCTGCCTCATCGTATTTTTTCGACATTGGGCAATTTGCGCGCCTGCTGCCCTCCGTAGAAGTGGTAGCTATTTCTCAGGCTCCCTCTCCGGAATCGAACCCTAATCCCCCGCTCCCGTCAACGCCATGGCAGTCCACTACACGGCCATCACTGGCTGATAGGGCAGTTGTTCGTCAGTAGACGCCGAGCAACAAGGCTCGGCTTTCGCACGGAATGAATTGAGTCAACACGTCTGAGTGTTACTGCCCCCGGGTGGAGGCGTTGGTTCTAATTTCATTCATTCGCTGGACGTCCCATCGCCACGACAAGTGCGTAAACACAAGCCGCGACATAGAAAAAGAGAGCGTCCGATTGGTTCATGTATTAGCTTGGCGTTTCGCCAAGTTATCCAGTAATGCGGAGACCGCAAAATTTTGGCGGCAGATTACGTCTGATGTAATGAGCCATGCGCAGATTCCTGCAATGCAGTGATTCTGAGGCATGCA</ns2:sequence><ns2:name>KR858265.1_Trypanosoma_evansi_18S_ribosomal_RNA_gene,_partial_sequence</ns2:name></ns2:Sequence><ns2:Sequence dsseqid="sq302" id="sq302"><ns2:sequence>GCCTCAGAATCACTGCATTGCAGGAATCTGCGCATGGCTCATTACATCAGACGTAATCTGCCGCAAAAATTTTGCGGTCTCCGCAACAGTGGATAACTTGGCGAAACGCCAAGCTAATACATGAACCAAACGGACGCTCTCTGTTCCGGCTGCGGGGGGGCGACCCCCTGTGGTCATGGGACGTCCAGCGAATGAATGAAATTAAAACCAACGCCCTCACCGGCAGTAACACCCAGAAGTGTTGATTCAATTCATTCCGTGCGAAAGCCGGATTCTTTCCGGCGTCTTTTGACGAACAACTGCCCTATCAGCCAGTGATGGCCGTGTAGTGGACTGCCATGGCGTTGACGGGAGCGGGGGATTAGGGTTCGATTCCGGAGAGGGAGCCTGAGAAATAGCTACCACTTCTACGGAGGGCAGCAGGCGCGCAAATTGCCCAATGTCAAAAAAAAACGATGAGGCAGCGAAAAGAAATAGAGCCGACAGTGCCTTTGGCATTGTCGTTTTCAATGGGGGATATTTAAACCCATCCAAAATCGAGTAACAATCGGAGGACAAGTCTGGTGCCAGCACCCGCGGTAATTCCAGCTCCAAAAGCGTATATTAATGCTGTTGCTGTTAAAGGGTTCGTAGTTGAATTGTGGGCCCTTGAGGCGCAATGGTTTAGTCCCGTCCACCTCGGATTGGTGACCCATGCCCTTGGGGCCCGTGAACACTCAGAAACAAGAAACACGGGAGTGGTTCCTTTCCTGATTCTCGCATGTCATGCATGCCAGGGGGCGCCCGTGATTTTTTACTGTGACTAAAAAAGTGTGACCAAAGCAGTCATTTCGACTTGAATTAGAAAGCATGGGATAACAAAGGAGCAGCCTATAGGCCACCGTTTCGGCTTTTGTTGGTTTTAACAGTCTATTGGAGATTATGGGGCTGTGCGACAAGCGCTCGAGTGCTCTCCTTTTCGGTGACACTCGGCGCCTTTGTGGGAAATCCGCGGTTGCCTCGGCAGGCTTCGGCCTCGCAGAGAGTACTTCCGTCTTCCCTCAACTCGCGGCATCCAGGAATGAAGGAGGGTAGTTCGGGGGAGAACGTACTGGTGCGTCAGAGGTGAAATTCTTAGACCGCACCAAGACGAACTACAGCGAAGGCATTCTTCAAGGATACCTTCCTCAATCAAGAACCAAAGTGTGGGGATCGAAGATGATTAGAGACCATTGTAGTCCACACTGCAAACGATGACACCCATGAATTGGGGAGTTTTTGGTCGTAGGCGGGGTCGGGTTCATCTCGCTCCTCGTCTCGCCAATGTATATCAATTTACGTGCATATTCTTTTTGGTCCTCGCAAGAGGTCCTCTTACGGGAATATCCTCAGCACGTTATCTGACTTCTTCACGCGAAAGCTTTGAGGTTACAGTCTCAGGGGGGAGTACGTTCGCAAGAGTGAAACTTAAAGAAATTGACGGAATGGCACCACAAGACGTGGAGCGTGCGGTTTAATTTGACTCAACACGGGGAACTTTACCAGATCCGGACAGGGTGAGGATTGACAGATTGAGTGTTCTTTCTCGATCCCCTGAATGGTGGTGCATGGCCGCTTTTGGTCGGTGGAGTGATTTGTTTGGTTGATTCCGTCAACGGACGAGATCCAAGCTGCCCAGTAGGATTCAGAATTGCCCATAGGATAGCAATCCCTTCTGCGGGTTTTACCCAATGGGGGGCGGTATTCGTTTGTATCCTTCTCTGCGGGATTCCTTGTTTTGCGCAAGGTGAGATTTTGGGCAACAGCAGGTCTGTGATGCTCCTCAATGTTCTGGGCGACACGCGCACTACAATGTCAGTGAGAACAAGAAAAACGACTTCTGTCGGACCTACTTGATCAAAAGAGTGGGAAAACCCCGGAATCACATGGACCCACTTGGGACCGAGTATTGCAATTATTGGTCGCGCAACGAGGAATGACTCGTAGGCGCAGCTCATCAAACTGTGCCGATTACGTCCCTGCCATTTGTACACACCGCCCGTCGTTGTTTCCGATGATGGTGCAATACAGGTGATCGGACAGTCGGGTGCTTCACCTGACCGAAAGTTCACCGATATTTCTTCAATAGAGGAAGCAAAAGTCGTAACAAGGTAGCTGTAGGTGAACCTGCAGCTGGATCA</ns2:sequence><ns2:name>FJ694763.1_Trypanosoma_grosi_isolate_Cha1_18S_ribosomal_RNA_gene,_partial_sequence</ns2:name></ns2:Sequence><ns2:Sequence dsseqid="sq304" id="sq304"><ns2:sequence>TTGATCTGGTTGATTCTGCCAGTAGTCATATGCTTGTTTCAAGGACTTAGCCATGCATGCCTCAGAATCACTGCATTGCAGGAATCTGCGCATGGCTCATTACATCAGACGTAATCTGCCGCAAAAATGTTGCGGTCTCCGCAAAATTGGATAACTTGGCGAAACGCCAAGCTAATACATGAACCAAACGGACGCTCTCTGTTCCGGCGGTGGGGAAACTCACCGTTATGGGACGTCCAGCGAATGAATGAAAGTAAAACCAATGCCTTCACCGGCAGTAACACCCAGAAGTGTTGACTCAATTCATTCCGTGCGAAAGCTGGGTTTTTTACCCGGCGTCTTTTGACGAACAACTGCCCTATCAGCCAGTGATGGCCGTGTAGTGGACTGCCATGGCGTTGACGGGAGCGGGGGATTAGGGTTCGATTCCGGAGAGGGAGCCTGAGAAATAGCTACCACTTCTACGGAGGGCAGCAGGCGCGCAAATTGCCCAATGTCAAAAAAAAACGATGAGGCAGCGAAAAGAAATAGAGCCGACAGTGCCTATGGTATTGTCGTTTTCAATGGGGGATATTTAAACCCATCCAAAATCGAGTAACAATTGGAGGACAAGTCTGGTGCCAGCACCCGCGGTAATTCCAGCTCCAAAAGCGTATATTAATGCTGTTGCTGTTAAAGGGTTCGTAGTTGAATTGTGGGCCTTTGAGGCGCAATGGTTTTGTCCCATCCACTTCGGATCGGTGACCCATGCCCTTGAGGTCCGTGAACACTCAGAAACAAGAAACACGGGAGTGGTTCCTTCCTGATTTTCGCATGTCATGCATGCCAGGGGGCGCCCGTGATTTTTACTGTGACTAAAAAAGTGTGACCAAAGCAGTCATTCGACTTGAATTAGAAAGCATGGGATAACAAAGGAGCAGCCTATGGGCCACCGTTTCGGCTTTTGTTGGTTTTAAAAGTCCATTGGAGATTATGGGGCTGTGCGACAAGCGGCTGGGTGTTTCCCTCTCGGGGACACCCGTCGCCTTTGTGGGAAATCCGTGCCCTGATTCGAGTTTCGGCTCGTTATCTTGGCACCTTCCCTCAACTCGCGGCATCCAGGAATGAAGGAGGGTAGTTCGGGGGAGAACGTACTGGTGCGTCAGAGGTGAAATTCTTAGACCGCACCAAGACGAACTACAGTGTAGGCATTCTTCAAGGATACCTTCCTCAATCAAGAACCTAAGTGTGGGGATCGAAGATGATTAGAGACCATTGTAGTCCACACTGCAAACGATGACACCCATGAATTGGGGAGTTTTTGGTCGCAGGCAAGGTCGGGTTTACCTCGCTCCTTGCCTCACCAATGGATATCAATTTACGTGCATAATCTTTTCGGACCCTTTACCGGGTCCTTTAACGGGAATATCCTCAGCACGTTATCTGACTTCTTCACGCGAAAGCTTTGAGGTTACAGTCTCAGGGGGGAGTACGTTCGCAAGAGTGAAACTTAAAGAAATTGACGGAATGGCACCACAAGACGTGGAGCGTGCGGTTTAATTTGACTCAACACGGGGAACTTTACCAGATCCGGACAGGGTGAGGATTGACAGATTGAGTGTTCTTTCTCGATCCCTTGAATGGTGGTGCATGGCCGCTTTTGGTCGGTGGAGTGATTTGTTTGGTTGATTCCGTCAACGGACGAGATCCAAGCTGCCCAGTAGGATTCAGAATTGCCCATAGGATAGCAATCCCTTCCGCGGGTTTTACCCAAGGGGGGGCGGTATTCGTTTGTATCCTTCTCTGCGGGATTCCTTGTTTTGCGCAAGGTGAGATTTTGGGCAACAGCAGGTCTGTGATGCTCCTCAATGTTCTGGGCGACACGCGCACTACAATGTCAGTGAGAACAAGAAAAACGACTTTTGTCGGACCTACTTGATCAAAAGAGTGGGAAAACCCCGGAATCACATAGACCCACTTGGGACCGAGTATTGCAATTATTGGTCGCGCAACGAGGAATGTCTCGTAGGCGCAGCTCATCAAACTGTGCCCGATTACGGTCCCTGCCATTTGTACACACCGCCCGTCGTTGTTTCCGATGATGGTGAAATACAGGTGATCGGACAGTCGAGTGTTTTCACTTGACCGAAAGTTCACCGATATTTCTTCAATAGAGGAAG</ns2:sequence><ns2:name>KF586848.1_Trypanosoma_terrestris_isolate_CBT_61_18S_ribosomal_RNA_gene,_partial_sequence</ns2:name></ns2:Sequence><ns2:Sequence dsseqid="sq306" id="sq306"><ns2:sequence>TAGTCATATGCTTGTTTCAAGGACTTAGCCATGCATGCCTCAGAATCACTGCATTGCAGGAATCTGCGCATGGCTCATTACATCAGACGTAATCTGCCGCAAAAATTTTGCGGTTTCCGCAACATTGGATAACTTGGCGAAACGCCAAGCTAATACATGAACCAAAGGGACGATCTCTGTTCTGGCGGTGGGGCAACTCACCGCCATGGGACGTCCAGCGAATGAATGAAAGTAAAATCAATGCCTTAACCGGCAGTAACACCCAGAAGTGTTGACTCAATTCATTCCGTGCGAAAGCCGGGTTTTACCCGGCGTCTTTTGACGAACAACTGCCCTATCAGCCAGTGATGGCCGTGTAGTGGACTGCCATGGCGTTGACGGGAGCGGGGGATTAGGGTTCGATTCCGGAGAGGGAGCCTGAGAAATAGCTACCACTTCTACGGAGGGCAGCAGGCGCGCAAATTGCCCAATGTCAAAAAAAAACGATGAGGCAGCGAAAAGAAATAGAGCCGACGGTGCCTAGTGCATTGTCGTATTCAATGGGGGATATTTAAACCCATCCAAAATCGAGTAACAATTGGAGGACAAGTCTGGTGCCAGCACCCGCGGTAATTCCAGCTCCAAAGCGTATATTAATGCTGTTGCTGTTAAGGGTTCGTAGTTGAATTGAGGGCCTTTGAGGCGCAATGGTTTGTCCCGTCCACTTCGGATTGGTGACCCATGCCCTTGAGGTCCGTGAACACTCAGAAACAAGAAACACGGGAGTGGTACCTTTCCTGATTTACGCATGTCATGCATGCCAGGGGGCGCCCGTGATTTTTACTGTGACTAAAAAAGTGTGACCAAAGCAGTCATTCGACTTGAATTAGAAAGCATGGGATAACAAAGGAGCAGCCTATGGGCCACCGTTTCGGCTTTTGTTGGTTTTAAAAGTCCATTGGAGATTATGGGGCTGTGCGACAAGCGGCTTGGTGTATTCCCCTTTACTGGGGGCACCAGTCGCCTTTGTGAGAAATCCGTGGCGTTATTGTATAAACTTCGGTTTATCAATTTCGTCGCCTTCTCGCAACTCGCGGCATCCAGGAATGAAGGAGGGTAGTTCGGGGGAGAACGTACTGGTGCGTCAGAGGTGAAATTCTTAGACCGCACCAAGACGAACTACAGCGAAGGCATTCTTCAAGGATACCTTCCTCAATCAAGAACCAAAGTGTGGGGATCGAAGATGATTAGAGACCATTGTAGTCCACACTGCAAACGATGACACCCATGAATTGGGGAGTTTTTGGTCGTAGGCGAGGACGGGTTCATCTCGCTCCTTGTCTCGCCAATGTATATCAATTTACGTGCATATTCTTTTCGGTTCTCGCAAGGGAACCTTTAACGGGAATATCCTCAGCACGTTATCTGACTTCTTCACGCGAAAGCTTTGAGGTTACAGTCTCAGGGGGGAGTACGTTCGCAAGAGTGAAACTTAAAGAAATTGACGGAATGGCACCACAAGACGTGGAGCGTGCGGTTTAATTTGACTCAACACGGGGAACTTTACCAGATCCGGACAGGGTGAGGATTGACAGATTGAGTGTTCTTTCTCGATCCCCTGAATGGTGGTGCATGGCCGCTTTTGGTCGGTGGAGTGATTTGTTTGGTTGATTCCGTCAACGGACGAGATCCAAGCTGCCCAGTAGGATTCAGAATTGCCCATAGGATAGCAATCCCTTCCGCGGGTTTTACCCAAGGTGGGGCGGTATTCGTTTGTATCCTTCTCTGCGGGATTCCTTGTTTTGCACAAGGTGAGATTTTGGGCAACAGCAGGTCTGTGATGCTCCTCAATGTTCTGGGCGACACGCGCACTACAATGTCAGTGAGAACAAGAAAAACGACTTTTGTCGGACCTACTTGATCAAAAGAGTGGGAAAACCCCGGAATCACATAGACCCACTTGGGACCGAGTATTGCAATTATTGGTCGCGCAACGAGGAATGTCTCGTAGGCGCAGCTCATCAAACTGTGCCGATTACGTCCCTGCCATTTGTACACACCGCCCGTCGTTGTTTCCGATGATGGTGCAATACAGGTGATCGGACAGTCGGGTTTTTAACCCGGCCGAAAGTTCACCGATATTTCTTCAATAGAGGAAGCAAAAGTCGTAACAAGGTAGCT</ns2:sequence><ns2:name>JN006838.1_Trypanosoma_sp._LZ-2011_isolate_CUL5_18S_ribosomal_RNA_gene,_partial_sequence</ns2:name></ns2:Sequence><ns2:Sequence dsseqid="sq308" id="sq308"><ns2:sequence>TAGTCATATGCTTGTTTCAAGGACTTAGCCATGCATGCCTCAGAATCACTGCATTGCAGGAATCTGCGCATGGCTCATTACATCAGACGTAATCTGCCGCAAAAATGTTGCGGTCTCCGCAAAATTGGATAACTTGGCGAAACGCCAAGCTAATACATGAATTAAGGGACGCGTTTCTGTTTCGGCGGCGGGGCAACTCGTCGCCTTGGCGCGTCCGGCGAATGAATGAAAGTAAAACCAACGCCTTCACCGGCAGTAACACTTAGAAGTGCTGACTCAATTCATTCCGTGCGAAAGCTGGGTTTTTTACCTGGCGTCTTTTGACGAACAACTGCCCTATCAGCCAGCGATGGCCGTGTAGTGGACTGCCATGGCGTTGACGGGAGCGGGGGATTAGGGTTCGATTCCGGAGAGGGAGCCTGAGAAATAGCTACCACTTCTACGGAGGGCAGCAGGCGCGCAAATTGCCCAATGTCAAAAAAAAACGATGAGGCAGCGAAAAGAAATAGAGCCGAGAGCGCCTTTGGCGTTGTCGTTTTCAATGGGGGATATTTAAACCCATCCAAAATCGAGTAACAATTGGAGGACAAGTCTGGTGCCAGCACCCGCGGTAATTCCAGCTCCAAAAGCGTATATTAATGCTGTTGCTGTTAAAGGGTTCGTAGTTGAACTGTGGGCCTTTGAGGCGCATTGGTTTTGTCCCGTCCACTTCGGATCGGTGACCCATGCCCTTGAGGTCCGTGAACACACAGAACCAAGAAACACGGGAGTGGTACCTTCCTGATTCTCGCATGTCATGCATGCCAGGGGGCGCCCGTGATTTTTACTGTGACTAAAAAAGTGTGACCAAAGCAGTCAGTCGACTTGAATTAGAAAGCATGGGATAACAAAGGAGCAGCCTATGGGCCACCGTTTCGGCTTTTGTTGGTTTTAAAAGTCCATTGGAGATTATGGGGCTGCGCGACAAGCGGCTGGGTGTCTTCTTCAATGGAGGCAACCGTCGCCTTTGTGGGAAATCCGTGTCCATTCCGGGAGCTTCGGCATCTCGTGTTTGGCGCCTTCCCTCAACTCGTGGCTTCCAGGAATGAAGGAGGGTAGTTCGGGGGAGAACGTACTGGTGCGTCAGAGGTGAAATTCTTAGACCGCACCAAGACGAACTACAGCGAAGGCATTCTTCAAGGATACCTTCCTCAATCAAGAACCAGAGTGTGGGGATCGAAGATGATTAGAGACCATTGTAGTCCACACTGCAAACGATGACACCCATGAATTGGGGAGTTTTTGGTCGCAGGCGAAGTCGGGTTCGCCCCGCACTTCGCCTCACCAATGGATATCAATTTACGTGCATATTCTATTCGTCCCTCGCAAGGGGGGCCTATAACGGGAATATCCTCAGCACGTTATCTGACTTCTTCACGCGAAAGCTTTGAGGTTACAGTCTCAGGGGGGAGTACGTTCGCAAGGGTGAAACTTAAAGAAATTGACGGAATGGCACCACAAGACGTGGAGCGTGCGGTTTAATTTGACTCAACACGGGGAACTTTACCAGATCCGGACAGGGTGAGGATTGACAGATTGAGTGTTCTTTCTCGATCCCCTGAATGGTGGTGCATGGCCGCTTTTGGTCGGTGGAGTGATTTGTTTGGTTGATTCCGTCAACGGACGAGATCCAAGCTGCCCAGTAGGATTCAGGATTGTCCATAGGATAGCAATCCCTTCCGCGGGTTTTACCCAAGGGGGGGCGGTATCCAGTTGAATCCTTCTCTGCGGGATTCCTTGTTTCGCGCAAGGTGAGATTTTGGGCAACAGCAGGTCTGTGATGCTCCTCAATGTTCTGGGCGACACGCGCACTACAATGTCAGTGAGAACAAGAAAAACGACTTTTGTCGGACCTACTCGATCAAAAGAGTGGGGAAACCCCGGAATCACATAGACCCACTTGGGACCGAGTATTGCAATTATTGGTCGCGCAACGAGGAATGTCTCGTAGGCGCAGCTCATCAAACTGTGCCGATTACGTCCCTGCCATTTGTACACACCGCCCGTCGTTGTTTCCGATGATGGTGGAATACAGGTGATCGGACAGTCGAGTGTTTCACTTGACTGAAAGTTCACCGATATTTCTTCAATAGAGGAAGCAAAAGTCGTAACAAGGTAGCT</ns2:sequence><ns2:name>JN006848.1_Trypanosoma_sp._LZ-2011_isolate_PAS96_18S_ribosomal_RNA_gene,_partial_sequence</ns2:name></ns2:Sequence><ns2:Sequence dsseqid="sq310" id="sq310"><ns2:sequence>CATATGCTTGTTTCAAGGACTTAGCCATGCATGCCTCAGAATCACTGCACTTGCAGGAATCTGCGCATGGCTCATTACATCAGACGTAATCTGCCGCAAACATGTTGCGGTTTCCGCATTATTGGATAACTTGGCGAAACGCCAAGCTAATACATGAGTAGAAGGAACGTTCTCTGTACCGGGTAGTGGGGCAACTCACTGCTTATGGGACGTTCAGCGAATGAATGAAAGTAAGACCAATGCCCTCTTGAGGGCAGTATCACCTAGAAGTGTTGACTCAATTCATTCCGTGCGAAAGCCGGATTTTCCGGCGTCTTTTGACGAACAACTGCCCTATCAGCCAGTGATGGCCGTGTAGTGGACTGCCATGGCGTTGACGGGAGCGGGGGATTAGGGTTCGATTCCGGAGAGGGAGCCTGAGAAATAGCTACCACTTCTACGGAGGGCAGCAGGCGCGCAAATTGCCCAATGTCAAAACAAACGATGAGGCAGCGAAAAGAAATAGAGCCGACAGTCCCATTCGGGATTGTCGTATTCAATGGGGGTTATTTAATACCATCCAATATCGAGTAACAATTGGAGGACAAGTCTGGTGCCAGCACCCGCGGTAATTCCAGCTCCAAAAGCGTATATTAATGCTGTTGCTGTTAAAGGGTTCGTAGTTGAATTGAGGGCCTCTGAGGCGCACTGGTATGTCCCGTTCACTTCGAATTGGTGACCCAGGCCCTTGTGGTCCGTGAACATTCAGAAACAAGAAACACGGGAGTGGTTCCTTCCTGATTTTCGCATGTCATGCATGCCAGGGGGCGCCCGTGATTTTTACTGTGACTAAAAAAGTGTGACCAAAGCAGTCATCCGACTTGAATTAGAAAGCATGGGATAACAAAGGAGCAGCCTATGAGCTACCGTTTCGGCTTTTGTTGGTTTTAAAAACTCATTGGAGATTATGGAGTTGTGCGACAAGCGGCCGGGCGCCTATTTATTTGGTGCCCGTCGCCTTTGTGGGAAACCCGTACCGATGCAGGGAAGGGCGGCTTCGGCTTGTCTTTTTTCCCTCTCGGTGCATTCCCTCAACTCACTGCTTCCAGGAATGAAGGAGGGTAGTCGGGGGAGAACGTACTGGTGCGTCAGAGGTGAAATTCTTAGACCGCACCAAGACGAACTACAGCGAAGGCATTCTTCAAGGATACCTTCCTCAATCAAGAACCAAAGTGTGGGGATCGAAGATGATTAGAGACCATTGTAGTCCACACTGCAAACGATGACACCCATGAATTGGGGAGTTTTTGGTCGCAGGCGGTGTCGGGTTCATCTCGCTCACTCGTCTCACCAATGATATCAATTTACGTGCATATTCTTTTCGGTCCCCGCAAGGGGGCTTTTTACGGGAATATCCTCAGCACGTTTTCTTACTTCTTCACGCGAAAGCTTTGAGGTTACAGTCTCAGGGGGGAGTACGTTCGCAAGAGTGAAACTTAAAGAAATTGACGGAATGGCACCACAAGACGTGGAGCGTGCGGTTTAATTTGACTCAACACGGGGAACTTTACCAGATCCGGACAGGGTGAGGATTGACAGATTGAGTGTTCTTTCTCGATCCCCTGAATGGTGGTGCATGGCCGCTTTTGGTCGGTGGAGTGATTTGTTTGGTTGATTCCGTCAACGGACGAGATCCAAGCTGCCCAGTAGGATTCAGAATTGCCCATAGGATAGCAATCCCTTCCGCGGGTTTTACCTAAGGGGGGGCGGTATTCGTTTGTATCCTTCTCTGCGGGATTCCTTGACTTTGCACAAGGTGAGATTTTGGGCAACAGCAGGTCTGTGATGCTCCTCAATGTTCTGGGCGACACGCGCACTACAATGTCAGTGAGAACAAGAAAAACGACTCTTGTCGTACCTACTTGATCAAAAGAGTGGGAAAACACCGGAATCACATAGACCCACTTGGGACCGAGTATTGCAATTATTGGTCGCGCAACGAGGAATGTCTCGTAGGCGCAGCTCATCAAACTGTGCCGATTACGTCCCTGCCATTTGTACACACCGCCCGTCGTTGTTTCCGATGATGGTGCAATACAGGTGATCGGACAGTCGAGTGTCTCACTTGACTGAAAGTTCACCGATATTGCTTCAATAGAGGAAGCAAAAGTCAATCGTCGA</ns2:sequence><ns2:name>MH635421.1_Trypanosoma_sp._18S_ribosomal_RNA_gene,_partial_sequence</ns2:name></ns2:Sequence><ns2:Sequence dsseqid="sq312" id="sq312"><ns2:sequence>CTTTTGCTTCCTCTATTGAAGCAATATCGGTGAACTTTCGGTCGCCCGAGACGAGCGACGGTCCGATCACCTGTATTGCACCATCATCGAAAACAACGACGGGCGGTGTGTACAAATGGCAGGGACGTAATCGGCACAGTTTGATGAGCTGCGCCTACGAGACATTCCTCGTTGCGCGACCAATAATTGCAATACTCGGTCCCAAGTGGGTCTACGTGATTCCGTGGTTTCCCCGCTCTTTTGATCAAGCGGGAGCGACATTGTGAAGTGCCGCTCGGACTCTTGTTCTCACTGACATTGTAGTGCGCGTGTCGCCCAGAACATTGAGGAGCATCACAGACCTGCTGTTGCCCAAAATCTCACCTTGCGCGAAAAGCAAGGAATCCCGCAGAGTAGGGGCCTGTAAAAAGAAGGATGACGACCACCGTTGGGGAAAAAATCCCCGCCGGAGGGACTGCTGTCCTGTGTGGACAATCCCGGCACCTACTGGGCAGCTTGGATCTCGTCCGTTGACGGAATCAACCAAACAAATCACTCCACCGACCAAAAGCGGCCATGCACCACCATTCAGGGGATCGAGAAAGAACACTCCATCTGTCAATCCTCACCCTGTCCGGATCTGGTAAAGTTCCCCGTGTTGAGTCAAATTAAACCGCACGCTCCACGTCTTGTGGTGCCATTCCGTCAATTTCTTTAAGTTTCACTCTTGCGAACGTACTCCCCCCTGAGACTGTAACCTCCAAGCTTTCGCGTGAAGAAGTAAGAAACGTGCTGAGGATATTCCCGTAAAAAACCCCGGAAGAACCTCAAAAGAGGGAACCGGGGGTGATAGAATAGGCACGTAAATTGATAAATAAATTGGGGCCGAGGGTCGGCACAAAAGGCCGCCACACGGGCACCCAATGATGTTCCCCAATTCATGGGTGTCATGGTTTGCAGTGTGGACTACAATGGTCTCTAATCATCTTTGATCCCCACACTTTGGTTCATGATTGAGGAAGGTATCCTTGAAGAATGCCTTCGCTGTAGTTCGTCTTGGTGCGGTCTAAGAATTTCACCTCTGACGCACCAGTACGTTCTCCCCCGAACTACCCTCCTTCATTCCTGGAAGCCGCGCGTCGCAATGAATGTAAAAAAACATCACGAAGAGCCGAATGTGCGCGCCACAAAAATGAGACACGAAACACCGACCCAAGGCACGCGGCCCCATAATCTCCCAAGGACTTCAAAAACCAACAAAAGCCGAAACGGTGGCCCCAGGGCTGATGCTTCGTTATCCCATGCTTTGTAATTCAAGTCGGCAGACTGCTTTGGTCGCACTTTTTTGGTCACAGTAAAATTCACGGACGCCCCCTCGCATGCATGACATGCGTGAAAGTGGGGAGGAGCCGCTCCCGTGTTTCTTGTATCTGAGTGTGTTCACGGGCCACGAGGGCGTGGGTCAAAACACGTCCGAGGTGGACGGGACTGGCACGGCACAAAACTACGTGGCCCACAGTTCAACTACGAACCCTTTAACAGCAACAGCATTAATATACGCTTTTGGAGCTGGAATTACCGCGGGTGCTGGCACCAGACTTGTCCTCCAATTGTTACTCGATATTGGATGGGTTTGAGTATCCCCCATTGAAAACAACCATGCACTAGGGCACGGTCGGCTCTATTTCTTTTCGCTGCCTCATCGTATTTTTTCGACATTGGGCAATTTGCGCGCCTGCTGCCCTCCGTAGAAGTGGTAGCTATTTCTCAGGCTCCCTCTCCGGAATCGAACCCTAATCCCCCGCTCCCGTCAACGCCATGGCAGTCCACTACACGGCCATCACTGGCTGATAGGGCAGTTGTTCGTCAGTAGACGCCGAGCAACAAGGCTCGGCTTTCGCACGGAATGAATTGAGTCAACACGTCTGAGTGTTACTGCCCCCGGGTGGAGGCGTTGGTTCTAATTTCATTCATTCGCTGGACGTCCCATCGCCACGACAAGTGCGTAAACACAAGCCGCGACATAGAAAAAGAGAGCGTCCGATTGGTTCATGTATTAGCTTGGCGTTTCGCCAAGTTATCCAGTAATGCGGAGACCGCAAAATTTTGGCGGCAGATTACGTCTGATGTAATGAGCCATGCGCAGATTCCTGCAATGCAGTGATTCTGAGGCATGCATGG</ns2:sequence><ns2:name>KR858262.1_Trypanosoma_evansi_18S_ribosomal_RNA_gene,_partial_sequence</ns2:name></ns2:Sequence><ns2:Sequence dsseqid="sq314" id="sq314"><ns2:sequence>TAGTCATATGCTTGTTTCAAGGACTTAGCCATGCATGCCTCAGAATCACTGCATTGCAGGAATCTGCGCATGGCTCATTACATCAGACGTAATCTGCCGCAAAAATTTTGCGGTTTCCGCAACATTGGATAACTTGGCGAAACGCCAAGCTAATACATGAACCAAAGGGACGATCTCTGTTCTGGCGGTGGGGCAACTCACCGCCATGGGACGTCCAGCGAATGAATGAAAGTAAAATCAATGCCTTAACCGGCAGTAACACCCAGAAGTGTTGACTCAATTCATTCCGTGCGAAAGCCGGGTTTTACCCGGCGTCTTTTGACGAACAACTGCCCTATCAGCCAGTGATGGCCGTGTAGTGGACTGCCATGGCGTTGACGGGAGCGGGGGATTAGGGTTCGATTCCGGAGAGGGAGCCTGAGAAATAGCTACCACTTCTACGGAGGGCAGCAGGCGCGCAAATTGCCCAATGTCAAAAAAAAACGATGAGGCAGCGAAAAGAAATAGAGCCGACGGTGCCTAGTGCATTGTCGTATTCAATGGGGGATATTTAAACCCATCCAAAATCGAGTAACAATTGGAGGACAAGTCTGGTGCCAGCACCCGCGGTAATTCCAGCTCCAAAAGCGTATATTAATGCTGTTGCTGTTAAAGGGTTCGTAGTTGAATTGAGGGCCTTTGAGGCGCAATGGTTTGTCCCGTCCACTTCGGATTGGTGACCCATGCCCTTGAGGTCCGTGAACACTCAGAAACAAGAAACACGGGAGTGGTACCTTTCCTGATTTACGCATGTCATGCATGCCAGGGGGCGCCCGTGATTTTTACTGTGACTAAAAAAGTGTGACCAAAGCAGTCATTCGACTTGAATTAGAAAGCATGGGATAACAAAGGAGCAGCCTATGGGCCACCGTTTCGGCTTTTGTTGGTTTTAAAAGTCCATTGGAGATTATGGGGCTGTGCGACAAGCGGCTTGGTGTATTCCCCTTTACTGGGGGCACCAGTCGCCTTTGTGAGAAATCCGTGGCGTTATTGTATAAACTTCGGTTTATCAATTTCGTCGCCTTCTCGCAACTCGCGGCATCCAGGAATGAAGGAGGGTAGTTCGGGGGAGAACGTACTGGTGCGTCAGAGGTGAAATTCTTAGACCGCACCAAGACGAACTACAGCGAAGGCATTCTTCAAGGATACCTTCCTCAATCAAGAACCAAAGTGTGGGGATCGAAGATGATTAGAGACCATTGTAGTCCACACTGCAAACGATGACACCCATGAATTGGGGAGTTTTTGGTCGTAGGCGAGGACGGGTTCATCTCGCTCCTTGTCTCGCCAATGTATATCAATTTACGTGCATATTCTTTTCGGTTCTCGCAAGGGAACCTTTAACGGGAATATCCTCAGCACGTTATCTGACTTCTTCACGCGAAAGCTTTGAGGTTACAGTCTCAGGGGGGAGTACGTTCGCAAGAGTGAAACTTAAAGAAATTGACGGAATGGCACCACAAGACGTGGAGCGTGCGGTTTAATTTGACTCAACACGGGGAACTTTACCAGATCCGGACAGGGTGAGGATTGACAGATTGAGTGTTCTTTCTCGATCCCCTGAATGGTGGTGCATGGCCGCTTTTGGTCGGTGGAGTGATTTGTTTGGTTGATTCCGTCAACGGACGAGATCCAAGCTGCCCAGTAGGATTCAGAATTGCCCATAGGATAGCAATCCCTTCCGCGGGTTTTACCCAAGGTGGGGCGGTATTCGTTTGTATCCTTCTCTGCGGGATTCCTTGTTTTGCACAAGGTGAGATTTTGGGCAACAGCAGGTCTGTGATGCTCCTCAATGTTCTGGGCGACACGCGCACTACAATGTCAGTGAGAACAAGAAAAACGACTTTTGTCGGACCTACTTGATCAAAAGAGTGGGAAAACCCCGGAATCACATAGACCCACTTGGGACCGAGTATTGCAATTATTGGTCGCGCAACGAGGAATGTCTCGTAGGCGCAGCTCATCAAACTGTGCCGATTACGTCCCTGCCATTTGTACACACCGCCCGTCGTTGTTTCCGATGATGGTGCAATACAGGTGATCGGACAGTCGGGTTTTTAACCCGGCCGAAAGTTCACCGATATTTCTTCAATAGAGGAAGCAAAAGTCGTAACAAGGTAGCT</ns2:sequence><ns2:name>JN006834.1_Trypanosoma_sp._LZ-2011_isolate_CUL2_18S_ribosomal_RNA_gene,_partial_sequence</ns2:name></ns2:Sequence><ns2:Sequence dsseqid="sq316" id="sq316"><ns2:sequence>TAGTCATATGCTTGTTTCAAGGACTTAGCCATGCATGCCTCAGAATCACTGCATTGCAGGAATCTGCGCATGGCTCATTACATCAGACGTAATCTGCCGCAAAAATATTGCGGTTTCCGCAACATTGGATAACTTGGCGAAACGCCAAGCTAATACATGAACCAAAGGGACGCTCTCTGTTCCGGCGGTGGGGCAACTCACCGCCATGGGACGTCCAGCGAATGAATGAAAGTAAAATCAATGCCTTAACCGGCAGTAACACCCAGAAGTGTTGACTCAATTCATTCCGTGCGAAAGCCGGGTTTTACCCGGCGTCTTTTGACGAACAACTGCCCTATCAGCCAGTGATGGCCGTGTAGTGGACTGCCATGGCGTTGACGGGAGCGGGGGATTAGGGTTCGATTCCGGAGAGGGAGCCTGAGAAATAGCTACCACTTCTACGGAGGGCAGCAGGCGCGCAAATTGCCCAATGTCAAAAAAAAACGATGAGGCAGCGAAAAGAAATAGAGCCGACGGTGCCTAGTGCATTGTCGTATTCAATGGGGGATATTTAAACCCATCCAAAATCGAGTAACAATTGGAGGACAAGTCTGGTGCCAGCACCCGCGGTAATTCCAGCTCCAAAAGCGTATATTAATGCTGTTGCTGTTAAGGGTTCGTAGTTGAATTGAGGGCCTTTGAGGCGCAATGGTTTGTCCCGTCCACTTCGGATTGGTGACCCATGCCCTTGAGGTCCGTGAACACTCAGAAACAAGAAACACGGGAGTGGTACCTTTCCTGATTTACGCATGTCATGCATGCCAGGGGGCGCCCGTGATTTTTACTGTGACTAAAAAAGTGTGACCAAAGCAGTCATTCGACTTGAATTAGAAAGCATGGGATAACAAAGGAGCAGCCTATGGGCCACCGTTTCGGCTTTTGTTGGTTTTAAAAGTCCATTGGAGATTATGGGGCTGTGCGACAAGCGGCTGGGTGTATTCCCCTTTACTGGGGGCAACCGTCGCCTTTGTGAGAAATCCGTGGCGTTAATTGTATAGGCTTCGGTTTATCAATTTCGTCGCCTTCTCGCAACTCGCGGCATCCATGAATGAAGGAGGGTAGTTCGGGGGAGAACGTACTGGTGCGTCAGAGGTGAAATTCTTAGACCGCACCAAGACGAACTACAGCGAAGGCATTCTTCAAGGATACCTTCCTCAATCAAGAACCAAAGTGTGGGGATCGAAGATGATTAGAGACCATTGTAGTCCACACTGCAAACGATGACACCCATGAATTGGGGAGTTTTTGGTCGTAGGCGAGGACGGGTTCATCTCGCTCCTTGTCTCGCCAATGTATATCAATTTACGTGCATATTCTTTTCGGTCCTCGCAAGGGGACCTTTAACGGGAATATCCTCAGCACGTTATCTGACTTCTTCACGCGAAAGCTTTGAGGTTACAGTCTCAGGGGGGAGTACGTTCGCAAGAGTGAAACTTAAAGAAATTGACGGAATGGCACCACAAGACGTGGAGCGTGCGGTTTAATTTGACTCAACACGGGGAACTTTACCAGATCCGGACAGGGTGAGGATTGACAGATTGAGTGTTCTTTCTCGATCCCCTGAATGGTGGTGCATGGCCGCTTTTGGTCGGTGGAGTGATTTGTTTGGTTGATTCCGTCAACGGACGAGATCCAAGCTGCCCAGTAGGATTCAGAATTGCCCATAGGATAGCAATCCCTTCCGCGGGTTTTACCCAAGGTGGGGCGGTATTCGTTTGTATCCTTCTCTGCGGGATTCCTTGTTTTGCACAAGGTGAGATTTTGGGCAACAGCAGGTCTGTGATGCTCCTCAATGTTCTGGGCGACACGCGCACTACAATGTCAGTGAGAACAAGAAAAACGACTTTTGTCGGACCTACTTGATCAAAAGAGTGGGAAAACCCCGGAATCACATAGACCCACTTGGGACCGAGTATTGCAATTATTGGTCGCGCAACGAGGAATGTCTCGTAGGCGCAGCTCATCAAACTGTGCCGATTACGTCCCTGCCATTTGTACACACCGCCCGTCGTTGTTTCCGATGATGGTGCAATACAGGTGATCGGACAGTCGGGTTTTTAACTCGGCCGAAAGTTCACCGATATTTCTTCAATAGAGGAAGCAAAAGTCGTAACAAGGTAGCT</ns2:sequence><ns2:name>JN006832.1_Trypanosoma_sp._LZ-2011_isolate_PAS112_18S_ribosomal_RNA_gene,_partial_sequence</ns2:name></ns2:Sequence><ns2:Sequence dsseqid="sq318" id="sq318"><ns2:sequence>TAGTCATATGCTTGTTTCAAGGACTTAGCCATGCATGCCTCAGAATCACTGCATTGCAGGAATCTGCGCATGGCTCATTACATCAGACGTAATCTGCCGCAAAAATTTTGCGGTTTCCGCAACATTGGATAACTTGGCGAAACGCCAAGCTAATACATGAACCAAAGGGACGATCTCTGTTCTGGCGGTGGGGCAACTCACCGCCATGGGACGTCCAGCGAATGAATGAAAGTAAAATCAATGCCTTAACCGGCAGTAACACCCAGAAGTGTTGACTCAATTCATTCCGTGCGAAAGCCGGGTTTTACCCGGCGTCTTTTGACGAACAACTGCCCTATCAGCCAGTGATGGCCGTGTAGTGGACTGCCATGGCGTTGACGGGAGCGGGGGATTAGGGTTCGATTCCGGAGAGGGAGCCTGAGAAATAGCTACCACTTCTACGGAGGGCAGCAGGCGCGCAAATTGCCCAATGTCAAAAAAAAACGATGAGGCAGCGAAAAGAAATAGAGCCGACGGTGCCTAGTGCATTGTCGTATTCAATGGGGGATATTTAAACCCATCCAAAATCGAGTAACAATTGGAGGACAAGTCTGGTGCCAGCACCCGCGGTAATTCCAGCTCCAAAAGCGTATATTAATGCTGTTGCTGTTAAAGGGTTCGTAGTTGAATTGAGGGCCTTTGAGGCGCAATGGTTTGTCCCGTCCACTTCGGATTGGTGACCCATGCCCTTGAGGTCCGTGAACACTCAGAAACAAGAAACACGGGAGTGGTACCTTTCCTGATTTACGCATGTCATGCATGCCAGGGGGCGCCCGTGATTTTTACTGTGACTAAAAAAGTGTGACCAAAGCAGTCATTCGACTTGAATTAGAAAGCATGGGATAACAAAGGAGCAGCCTATGGGCCACCGTTTCGGCTTTTGTTGGTTTTAAAAGTCCATTGGAGATTATGGGGCTGTGCGACAAGCGGCTTGGTGTATTCCCCTTTACTGGGGGCACCAGTCGCCTTTGTGAGAAATCCGTGGCGTTATTGTATAAACTTCGGTTTATCAATTTCGTCGCCTTCTCGCAACTCGCGGCATCCAGGAATGAAGGAGGGTAGTTCGGGGGAGAACGTACTGGTGCGTCAGAGGTGAAATTCTTAGACCGCACCAAGACGAACTACAGCGAAGGCATTCTTCAAGGATACCTTCCTCAATCAAGAACCAAAGTGTGGGGATCGAAGATGATTAGAGACCATTGTAGTCCACACTGCAAACGATGACACCCATGAATTGGGGAGTTTTTGGTCGTAGGCGAGGACGGGTTCATCTCGCTCCTTGTCTCGCCAATGTATATCAATTTACGTGCATATTCTTTTCGGTTCTCGCAAGGGAACCTTTAACGGGAATATCCTCAGCACGTTATCTGACTTCTTCACGCGAAAGCTTTGAGGTTACAGTCTCAGGGGGGAGTACGTTCGCAAGAGTGAAACTTAAAGAAATTGACGGAATGGCACCACAAGACGTGGAGCGTGCGGTTTAATTTGACTCAACACGGGGAACTTTACCAGATCCGGACAGGGTGAGGATTGACAGATTGAGTGTTCTTTCTCGATCCCCTGAATGGTGGTGCATGGCCGCTTTTGGTCGGTGGAGTGATTTGTTTGGTTGATTCCGTCAACGGACGAGATCCAAGCTGCCCAGTAGGATTCAGAATTGCCCATAGGATAGCAATCCCTTCCGCGGGTTTTACCCAAGGTGGGGCGGTATTCGTTTGTATCCTTCTCTGCGGGATTCCTTGTTTTGCACAAGGTGAGATTTTGGGCAACAGCAGGTCTGTGATGCTCCTCAATGTTCTGGGCGACACGCGCACTACAATGTCAGTGAGAACAAGAAAAACGACTTTTGTCGGACCTACTTGATCAAAAGAGTGGGAAAACCCCGGAATCACATAGACCCACTTGGGACCGAGTATTGCAATTATTGGTCGCGCAACGAGGAATGTCTCGTAGGCGCAGCTCATCAAACTGTGCCGATTACGTCCCTGCCATTTGTACACACCGCCCGTCGTTGTTTCCGATGATGGTGCAATACAGGTGATCGGACAGTCGGGTTTTTAACCCGGCCGAAAGTTCACCGATATTTCTTCAATAGAGGAAGCAAAAGTCGTAACAAGGTAGCT</ns2:sequence><ns2:name>JN006837.1_Trypanosoma_sp._LZ-2011_isolate_PAS44_18S_ribosomal_RNA_gene,_partial_sequence</ns2:name></ns2:Sequence><ns2:Sequence dsseqid="sq320" id="sq320"><ns2:sequence>TAGTCATATGCTTGTTTCAAGGACTTAGCCATGCATGCCTCAGAATCACTGCATTGCAGGAATCTGCGCATGGCTCATTACATCAGACGTAATCTGCCGCAAAAATTTTGCGGTTTCCGCAACATTGGATAACTTGGCGAAACGCCAAGCTAATACATGAACCAAAGGGACGATCTCTGTTCTGGCGGTGGGGCAACTCACCGCCATGGGACGTCCAGCGAATGAATGAAAGTAAAATCAATGCCTTAACCGGCAGTAACACCCAGAAGTGTTGACTCAATTCATTCCGTGCGAAAGCCGGGTTTTACCCGGCGTCTTTTGACGAACAACTGCCCTATCAGCCAGTGATGGCCGTGTAGTGGACTGCCATGGCGTTGACGGGAGCGGGGGATTAGGGTTCGATTCCGGAGAGGGAGCCTGAGAAATAGCTACCACTTCTACGGAGGGCAGCAGGCGCGCAAATTGCCCAATGTCAAAAAAAAACGATGAGGCAGCGAAAAGAAATAGAGCCGACGGTGCCTAGTGCATTGTCGTATTCAATGGGGGATATTTAAACCCATCCAAAATCGAGTAACAATTGGAGGACAAGTCTGGTGCCAGCACCCGCGGTAATTCCAGCTCCAAAAGCGTATATTAATGCTGTTGCTGTTAAAGGGTTCGTAGTTGAATTGAGGGCCTTTGAGGCGCAATGGTTTGTCCCGTCCACTTCGGATTGGTGACCCATGCCCTTGAGGTCCGTGAACACTCAGAAACAAGAAACACGGGAGTGGTACCTTTCCTGATTTACGCATGTCATGCATGCCAGGGGGCGCCCGTGATTTTTACTGTGACTAAAAAAGTGTGACCAAAGCAGTCATTCGACTTGAATTAGAAAGCATGGGATAACAAAGGAGCAGCCTATGGGCCACCGTTTCGGCTTTTGTTGGTTTTAAAAGTCCATTGGAGATTATGGGGCTGTGCGACAAGCGGCTTGGTGTATTCCCCTTTACTGGGGGCACCAGTCGCCTTTGTGAGAAATCCGTGGCGTTATTGTATAAACTTCGGTTTATCAATTTCGTCGCCTTCTCGCAACTCGCGGCATCCAGGAATGAAGGAGGGTAGTTCGGGGGAGAACGTACTGGTGCGTCAGAGGTGAAATTCTTAGACCGCACCAAGACGAACTACAGCGAAGGCATTCTTCAAGGATACCTTCCTCAATCAAGAACCAAAGTGTGGGGATCGAAGATGATTAGAGACCATTGTAGTCCACACTGCAAACGATGACACCCATGAATTGGGGAGTTTTTGGTCGTAGGCGAGGACGGGTTCATCTCGCTCCTTGTCTCGCCAATGTATATCAATTTACGTGCATATTCTTTTCGGTTCTCGCAAGGGAACCTTTAACGGGAATATCCTCAGCACGTTATCTGACTTCTTCACGCGAAAGCTTTGAGGTTACAGTCTCAGGGGGGAGTACGTTCGCAAGAGTGAAACTTAAAGAAATTGACGGAATGGCACCACAAGACGTGGAGCGTGCGGTTTAATTTGACTCAACACGGGGAACTTTACCAGATCCGGACAGGGTGAGGATTGACAGATTGAGTGTTCTTTCTCGATCCCCTGAATGGTGGTGCATGGCCGCTTTTGGTCGGTGGAGTGATTTGTTTGGTTGATTCCGTCAACGGACGAGATCCAAGCTGCCCAGTAGGATTCAGAATTGCCCATAGGATAGCAATCCCTTCCGCGGGTTTTACCCAAGGTGGGGCGGTATTCGTTTGTATCCTTCTCTGCGGGATTCCTTGTTTTGCACAAGGTGAGATTTTGGGCAACAGCAGGTCTGTGATGCTCCTCAATGTTCTGGGCGACACGCGCACTACAATGTCAGTGAGAACAAGAAAAACGACTTTTGTCGGACCTACTTGATCAAAAGAGTGGGAAAACCCCGGAATCACATAGACCCACTTGGGACCGAGTATTGCAATTATTGGTCGCGCAACGAGGAATGTCTCGTAGGCGCAGCTCATCAAACTGTGCCGATTACGTCCCTGCCATTTGTACACACCGCCCGTCGTTGTTTCCGATGATGGTGCAATACAGGTGATCGGACAGTCGGGTTTTTAACCCGGCCGAAAGTTCACCGATATTTCTTCAATAGAGGAAGCAAAAGTCGTAACAAGGTAGCT</ns2:sequence><ns2:name>JN006836.1_Trypanosoma_sp._LZ-2011_isolate_PAS110_18S_ribosomal_RNA_gene,_partial_sequence</ns2:name></ns2:Sequence><ns2:Sequence dsseqid="sq322" id="sq322"><ns2:sequence>TAGTCATATGCTTGTTTCAAGGACTTAGCCATGCATGCCTCAGAATCACTGCATTGCAGGAATCTGCGCATGGCTCATTACATCAGACGTAATCTGCCGCAAAAATTTTGCGGTTTCCGCAACATTGGATAACTTGGCGAAACGCCAAGCTAATACATGAACCAAAGGGACGATCTCTGTTCTGGCGGTGGGGCAACTCACCGCCATGGGACGTCCAGCGAATGAATGAAAGTAAAATCAATGCCTTAACCGGCAGTAACACCCAGAAGTGTTGACTCAATTCATTCCGTGCGAAAGCCGGGTTTTACCCGGCGTCTTTTGACGAACAACTGCCCTATCAGCCAGTGATGGCCGTGTAGTGGACTGCCATGGCGTTGACGGGAGCGGGGGATTAGGGTTCGATTCCGGAGAGGGAGCCTGAGAAATAGCTACCACTTCTACGGAGGGCAGCAGGCGCGCAAATTGCCCAATGTCAAAAAAAAACGATGAGGCAGCGAAAAGAAATAGAGCCGACGGTGCCTAGTGCATTGTCGTATTCAATGGGGGATATTTAAACCCATCCAAAATCGAGTAACAATTGGAGGACAAGTCTGGTGCCAGCACCCGCGGTAATTCCAGCTCCAAAAGCGTATATTAATGCTGTTGCTGTTAAAGGGTTCGTAGTTGAATTGAGGGCCTTTGAGGCGCAATGGTTTGTCCCGTCCACTTCGGATTGGTGACCCATGCCCTTGAGGTCCGTGAACACTCAGAAACAAGAAACACGGGAGTGGTACCTTTCCTGATTTACGCATGTCATGCATGCCAGGGGGCGCCCGTGATTTTTACTGTGACTAAAAAAGTGTGACCAAAGCAGTCATTCGACTTGAATTAGAAAGCATGGGATAACAAAGGAGCAGCCTATGGGCCACCGTTTCGGCTTTTGTTGGTTTTAAAAGTCCATTGGAGATTATGGGGCTGTGCGACAAGCGGCTTGGTGTATTCCCCTTTACTGGGGGCACCAGTCGCCTTTGTGAGAAATCCGTGGCGTTATTGTATAAACTTCGGTTTATCAATTTCGTCGCCTTCTCGCAACTCGCGGCATCCAGGAATGAAGGAGGGTAGTTCGGGGGAGAACGTACTGGTGCGTCAGAGGTGAAATTCTTAGACCGCACCAAGACGAACTACAGCGAAGGCATTCTTCAAGGATACCTTCCTCAATCAAGAACCAAAGTGTGGGGATCGAAGATGATTAGAGACCATTGTAGTCCACACTGCAAACGATGACACCCATGAATTGGGGAGTTTTTGGTCGTAGGCGAGGACGGGTTCATCTCGCTCCTTGTCTCGCCAATGTATATCAATTTACGTGCATATTCTTTTCGGTTCTCGCAAGGGAACCTTTAACGGGAATATCCTCAGCACGTTATCTGACTTCTTCACGCGAAAGCTTTGAGGTTACAGTCTCAGGGGGGAGTACGTTCGCAAGAGTGAAACTTAAAGAAATTGACGGAATGGCACCACAAGACGTGGAGCGTGCGGTTTAATTTGACTCAACACGGGGAACTTTACCAGATCCGGACAGGGTGAGGATTGACAGATTGAGTGTTCTTTCTCGATCCCCTGAATGGTGGTGCATGGCCGCTTTTGGTCGGTGGAGTGATTTGTTTGGTTGATTCCGTCAACGGACGAGATCCAAGCTGCCCAGTAGGATTCAGAATTGCCCATAGGATAGCAATCCCTTCCGCGGGTTTTACCCAAGGTGGGGCGGTATTCGTTTGTATCCTTCTCTGCGGGATTCCTTGTTTTGCACAAGGTGAGATTTTGGGCAACAGCAGGTCTGTGATGCTCCTCAATGTTCTGGGCGACACGCGCACTACAATGTCAGTGAGAACAAGAAAAACGACTTTTGTCGGACCTACTTGATCAAAAGAGTGGGAAAACCCCGGAATCACATAGACCCACTTGGGACCGAGTATTGCAATTATTGGTCGCGCAACGAGGAATGTCTCGTAGGCGCAGCTCATCAAACTGTGCCGATTACGTCCCTGCCATTTGTACACACCGCCCGTCGTTGTTTCCGATGATGGTGCAATACAGGTGATCGGACAGTCGGGTTTTTAACCCGGCCGAAAGTTCACCGATATTTCTTCAATAGAGGAAGCAAAAGTCGTAACAAGGTAGCT</ns2:sequence><ns2:name>JN006835.1_Trypanosoma_sp._LZ-2011_isolate_PAS107_18S_ribosomal_RNA_gene,_partial_sequence</ns2:name></ns2:Sequence><ns2:Sequence dsseqid="sq324" id="sq324"><ns2:sequence>AGAACTGGTTGATCCTGCCAGTAGTCATATGCTTGTTTCAAGGAATTAGCCATGCATGCCTCAGAATCACTGCATTGCAGAATCTGAGCATGGCTCATTACATCAGACGTAATCTGCCGCAAACACCTTGCGGTTTTCCCGAACATTGGATAACTTGGCGAAACGCCAAGCTAATACATGAACCGAAGGGACGCTCTCTGTTCCGGGCGGTGGGGCGACTCACCGTTATGGACGTCAGGACGTCCAGGAATGATGAAAGTAAAACCAATGCCTTCAGCTGGCAGTAACACCCGAGAGAGTGTTGAGCTGCAGATTCATGTCCGTGCGAAACCGGGTTAGCCGGCGAGCTTGTTGACAGCAACTGCCGCTGGTCAGCCGGATGCCGTGTAGTGACTGCCATGGCGTTGACGGGAGCGGGGGATTAGGGTTCGATTCCGGAGAGAGGGAGAAATAGCTACCACTTCTACGGAGGGCAGCAGGCGCGCAAATTGCCCAATGTCAAAAAAAAAAGATGAGGCAGCGAAAAGAAATAGAGTCGGCAGTCCCTTAGTGGATTGTCGTTTTCAATGGGGGATTATTTAAACCCATCCAATATCGAGTAACAATTGGAGGCAAGTCTGGTGCCAGCACCCGCGTAATTCCAGCTCCAAAGCGTATATTAATGCTGTTGCTGTTAAAGGGTTCGTAGTTGAATTGAGGGCCTCCGAGGCGCACTGGTACGTCCCATCCACTTCGGATCGGTGACCCAGGCCCTTGCGGTCCGTGAACATACAATTTTTCAGAAACAAGAAACACGGGAGCGGTTCCTTCCTGATTCTCGCATGTCATGCATGCCAGGGGGCGTCCGTGATTTTTACTGTGACTAAAAAAGTGTGACCAAAGCAGTCATCCGACTTGAATTAGAAAGCATGGGATAACAAAGGAGCAGCCTATGGGCCACCGTTTCGGCTTTTGTTGGTTTTAAAAGTCCATTGGAAATTATGGGGCTGTGCGACAAGCGGCTGGGCGCGTGTGATCCTCTTCGTAGGCCACCGCCCGTCGCCTTTGCGGGAAATCAGCGTCACGTTTTATGCGTGGGTTCGGGTGGCATCTGCTTACCCCTCTCACGCATGGGCGCAGAGGTGAAATTCTTACAGCGAAGGCATTCTTCAAGGATACCTTCCTCAATCAAGAACCAAAGTGTGGGGATCGAAGATGATTAGAGACCATTGTAGTCCACACTGCAAACGATGACACCCATGAATTGGGGAGTTTTTGGTCGAAGACGAGGGCGAGTTCATCTCGTTCCTCTCGTCTCGCCAATGTTTATCAATTTACGAGCATATTCTGTATGGTCCCCTTCCGAAAGGGAGGGGCCTTTTTTTACCGGGATATCCTCAGCACGTTTTCTTACTTCTTCACGCGAAAGCTTTGAGGTTACAGTCTCAGGGGGGAGTACGTTCGCAAGAGTGAAACTTAAAGAAATTGACGGAATGGCACCACAAGACGTGGAGCGTGCGTTTAATTTGACTCAACACGGGGAACTTTACCAGATCCGGACAGGGTGAGGATTGACAGATTGAGTGTTCTTTCTCGATCCCCTGAATGGTGGTGCATGGCCGCTTTTGGTCGGTGGAGTGATTTGTTTGGTTGATTCCGTCAACGGACGAGATCCAAGCTGCCCAGTAGGATTCAGGATTGCCCATAGGATAGGCAATGCCATTCCGCGGGTTTTACCAAGGGGGGGCCGGTAATCCGGTTGCAATCCTTCTCTGCTGGGATTCCTTGTTTTGCACAAGGTGAGATTTTGGGCAACAGCAGGTCTGTGATGCTCCTCAAGTTCTGGGCGACACGCGCACTACAATGTCAGTGAGAACAAGAAAAACGACTTTTGTCGGACCTACTTGATCAAAAGAGTGGGAAAACCCCGGAATCACATAGACCCATTGGGACCGAGTATTGCAATTATTGGCTGCGCAAGAGGCAATGTCTCTGTAGGCGCAGCTCACTAAACTGTGCCGATTAGCTCCCTGCCATTTGTACACACCGCCCGTCGTTGTTTCCGATGATGGTACAATACAGGTGATCGAAGCCTCGAGTGTTCACTTGACCGAAGTTCACCGATATTTCTTCAATAGAGGAAGCAAAAGTCGTAACAAGGTAGCTGTAGGTGAACCTGCAGA</ns2:sequence><ns2:name>AF119810.1_Trypanosoma_ranarum_18S_ribosomal_RNA_gene,_partial_sequence</ns2:name></ns2:Sequence><ns2:Sequence dsseqid="sq326" id="sq326"><ns2:sequence>TAGTCATATGCTTGTTTCAAGGACTTAGCCATGCATGCCTCAGAATCACTGCATTGCAGGAATCTGCGCATGGCTCATTACATCAGACGTAATCTGCCGCAAAAATATTGCGGTTTCCGCAACATTGGATAACTTGGCGAAACGCCAAGCTAATACATGAACCAAAGGGACGCTCTCTGTTCCGGCGGTGGGGCAACTCACCGCCATGGGACGTCCAGCGAATGAATGAAAGTAAAATCAATGCCTTAACCGGCAGTAACACCCAGAAGTGTTGACTCAATTCATTCCGTGCGAAAGCCGGGTTTTACCCGGCGTCTTTTGACGAACAACTGCCCTATCAGCCAGTGATGGCCGTGTAGTGGACTGCCATGGCGTTGACGGGAGCGGGGGATTAGGGTTCGATTCCGGAGAGGGAGCCTGAGAAATAGCTACCACTTCTACGGAGGGCAGCAGGCGCGCAAATTGCCCAATGTCAAAAAAAAACGATGAGGCAGCGAAAAGAAATAGAGCCGACGGTGCCTAGTGCATTGTCGTATTCAATGGGGGATATTTAAACCCATCCAAAATCGAGTAACAATTGGAGGACAAGTCTGGTGCCAGCACCCGCGGTAATTCCAGCTCCAAAAGCGTATATTAATGCTGTTGCTGTTAAAGGGTTCGTAGTTGAATTGAGGGCCTTTGAGGCGCAATGGTTTGTCCCGTCCACTTCGGATTGGTGACCCATGCCCTTGAGGTCCGTGAACACTCAGAAACAAGAAACACGGGAGTGGTACCTTTCCTGATTTACGCATGTCATGCATGCCAGGGGGCGCCCGTGATTTTTACTGTGACTAAAAAAGTGTGACCAAAGCAGTCATTCGACTTGAATTAGAAAGCATGGGATAACAAAGGAGCAGCCTATGGGCCACCGTTTCGGCTTTTGTTGGTTTTAAAAGTCCATTGGAGATTATGGGGCTGTGCGACAAGCGGCTGGGTGTATTCCCCTTTACTGGGGGCACCCGTCGCCTTTGTGAGAAATCCGTGGCGTTAATTGTATAGGCTTCGGTTTATCAATTTCGTCGCCTTCTCGCAACTCGCGGCATCCAGGAATGAAGGAGGGTAGTTCGGGGGAGAACGTACTGGTGCGTCAGAGGTGAAATTCTTAGACCGCACCAAGACGAACTACAGCGAAGGCATTCTTCAAGGATACCTTCCTCAATCAAGAACCAAAGTGTGGGGATCGAAGATGATTAGAGACCATTGTAGTCCACACTGCAAACGATGACACCCATGAATTGGGGAGTTTTTGGTCGTAGGCGAGGACGGGTTCATCTCGCTCCTTGTCTCGCCAATGTATATCAATTTACGTGCATATTCTTTTCGGTCCTCGCAAGGGGACCTTTAACGGGAATATCCTCAGCACGTTATCTGACTTCTTCACGCGAAAGCTTTGAGGTTACAGTCTCAGGGGGGAGTACGTTCGCAAGAGTGAAACTTAAAGAAATTGACGGAATGGCACCACAAGACGTGGAGCGTGCGGTTTAATTTGACTCAACACGGGGAACTTTACCAGATCCGGACAGGGTGAGGATTGACAGATTGAGTGTTCTTTCTCGATCCCCTGAATGGTGGTGCATGGCCGCTTTTGGTCGGTGGAGTGATTTGTTTGGTTGATTCCGTCAACGGACGAGATCCAAGCTGCCCAGTAGGATTCAGAATTGCCCATAGGATAGCAATCCCTTCCGCGGGTTTTACCCAAGGTGGGGCGGTATTCGTTTGTATCCTTCTCTGCGGGATTCCTTGTTTTGCACAAGGTGAGATTTTGGGCAACAGCAGGTCTGTGATGCTCCTCAATGTTCTGGGCGACACGCGCACTACAATGTCAGTGAGAACAAGAAAAACGACTTTTGTCGGACCTACTTGATCAAAAGAGTGGGAAAACCCCGGAATCACATAGACCCACTTGGGACCGAGTATTGCAATTATTGGTCGCGCAACGAGGAATGTCTCGTAGGCGCAGCTCATCAAACTGTGCCGATTACGTCCCTGCCATTTGTACACACCGCCCGTCGTTGTTTCCGATGATGGTGCAATACAGGTGATCGGACAGTCGGGTTTTTAACTCGGCCGAAAGTTCACCGATATTTCTTCAATAGAGGAAGCAAAAGTCGTAACAAGGTAGCT</ns2:sequence><ns2:name>JN006830.1_Trypanosoma_sp._LZ-2011_isolate_CUL15_18S_ribosomal_RNA_gene,_partial_sequence</ns2:name></ns2:Sequence><ns2:Sequence dsseqid="sq328" id="sq328"><ns2:sequence>TAGTCATATGCTTGTTTCAAGGACTTAGCCATGCATGCCTCAGAATCACTGCATTGCAGGAATCTGCGCATGGCTCATTACATCAGACGTAATCTGCCGCAAAAATATTGCGGTTTCCGCAACATTGGATAACTTGGCGAAACGCCAAGCTAATACATGAACCAAAGGGACGCTCTCTGTTCCGGCGGTGGGGCAACTCACCGCCATGGGACGTCCAGCGAATGAATGAAAGTAAAATCAATGCCTTAACCGGCAGTAACACCCAGAAGTGTTGACTCAATTCATTCCGTGCGAAAGCCGGGTTTTACCCGGCGTCTTTTGACGAACAACTGCCCTATCAGCCAGTGATGGCCGTGTAGTGGACTGCCATGGCGTTGACGGGAGCGGGGGATTAGGGTTCGATTCCGGAGAGGGAGCCTGAGAAATAGCTACCACTTCTACGGAGGGCAGCAGGCGCGCAAATTGCCCAATGTCAAAAAAAAACGATGAGGCAGCGAAAAGAAATAGAGCCGACGGTGCCTAGTGCATTGTCGTATTCAATGGGGGATATTTAAACCCATCCAAAATCGAGTAACAATTGGAGGACAAGTCTGGTGCCAGCACCCGCGGTAATTCCAGCTCCAAAAGCGTATATTAATGCTGTTGCTGTTAAAGGGTTCGTAGTTGAATTGAGGGCCTTTGAGGCGCAATGGTTTGTCCCGTCCACTTCGGATTGGTGACCCATGCCCTTGAGGTCCGTGAACACTCAGAAACAAGAAACACGGGAGTGGTACCTTTCCTGATTTACGCATGTCATGCATGCCAGGGGGCGCCCGTGATTTTTACTGTGACTAAAAAAGTGTGACCAAAGCAGTCATTCGACTTGAATTAGAAAGCATGGGATAACAAAGGAGCAGCCTATGGGCCACCGTTTCGGCTTTTGTTGGTTTTAAAAGTCCATTGGAGATTATGGGGCTGTGCGACAAGCGGCTGGGTGTATTCCCCTTTACTGGGGGCACCCGTCGCCTTTGTGAGAAATCCGTGGCGTTAATTGTATAGGCTTCGGTTTATCAATTTCGTCGCCTTCTCGCAACTCGCGGCATCCAGGAATGAAGGAGGGTAGTTCGGGGGAGAACGTACTGGTGCGTCAGAGGTGAAATTCTTAGACCGCACCAAGACGAACTACAGCGAAGGCATTCTTCAAGGATACCTTCCTCAATCAAGAACCAAAGTGTGGGGATCGAAGATGATTAGAGACCATTGTAGTCCACACTGCAAACGATGACACCCATGAATTGGGGAGTTTTTGGTCGTAGGCGAGGACGGGTTCATCTCGCTCCTTGTCTCGCCAATGTATATCAATTTACGTGCATATTCTTTTCGGTCCTCGCAAGGGGACCTTTAACGGGAATATCCTCAGCACGTTATCTGACTTCTTCACGCGAAAGCTTTGAGGTTACAGTCTCAGGGGGGAGTACGTTCGCAAGAGTGAAACTTAAAGAAATTGACGGAATGGCACCACAAGACGTGGAGCGTGCGGTTTAATTTGACTCAACACGGGGAACTTTACCAGATCCGGACAGGGTGAGGATTGACAGATTGAGTGTTCTTTCTCGATCCCCTGAATGGTGGTGCATGGCCGCTTTTGGTCGGTGGAGTGATTTGTTTGGTTGATTCCGTCAACGGACGAGATCCAAGCTGCCCAGTAGGATTCAGAATTGCCCATAGGATAGCAATCCCTTCCGCGGGTTTTACCCAAGGTGGGGCGGTATTCGTTTGTATCCTTCTCTGCGGGATTCCTTGTTTTGCACAAGGTGAGATTTTGGGCAACAGCAGGTCTGTGATGCTCCTCAATGTTCTGGGCGACACGCGCACTACAATGTCAGTGAGAACAAGAAAAACGACTTTTGTCGGACCTACTTGATCAAAAGAGTGGGAAAACCCCGGAATCACATAGACCCACTTGGGACCGAGTATTGCAATTATTGGTCGCGCAACGAGGAATGTCTCGTAGGCGCAGCTCATCAAACTGTGCCGATTACGTCCCTGCCATTTGTACACACCGCCCGTCGTTGTTTCCGATGATGGTGCAATACAGGTGATCGGACAGTCGGGTTTTTAACTCGGCCGAAAGTTCACCGATATTTCTTCAATAGAGGAAGCAAAAGTCGTAACAAGGTAGCT</ns2:sequence><ns2:name>JN006831.1_Trypanosoma_sp._LZ-2011_isolate_PAS105_18S_ribosomal_RNA_gene,_partial_sequence</ns2:name></ns2:Sequence><ns2:Sequence dsseqid="sq330" id="sq330"><ns2:sequence>TAGTCATATGCTTGTTTCAAGGACTTAGCCATGCATGCCTCAGAATCACTGCATTGCAGGAATCTGCGCATGGCTCATTACATCAGACGTAATCTGCCGCAAAAATGTTGCGGTCTCCGCAAAATTGGATAACTTGGCGAAACGCCAAGCTAATACATGAATTAATGGACGCGTTCTGTTCCGGCGGTGGGGCAACTCACCGCTTTGGCGCGTCCGGCGAATGAATGAAAGTAAAACCAACGCCTTCACCGGCAGTAACACTTTAGAAGTGCTGACTCAATTCATTCCGTGCGAAAGCTGGGTTTTTTTACCTGGCGTCTTTTGACGAACAACTGCCCTATCAGCCAGCGATGGCCGTGTAGTGGACTGCCATGGCGTTGACGGGAGCGGGGGATTAGGGTTCGATTCCGGAGAGGGAGCCTGAGAAATAGCTACCACTTCTACGGAGGGCAGCAGGCGCGCAAATTGCCCAATGTCAAAAAAAAACGATGAGGCAGCGAAAAGAAATAGAGCCGAGAGCGCCTTTGGCGTTGTCGTATTCAATGGGGGATATTTAAACCCATCCAAAATCGAGTAACAATTGGAGGACAAGTCTGGTGCCAGCACCCGCGGTAATTCCAGCTCCAAAAGCGTATATTAATGCTGTTGCTGTTAAAGGGTTCGTAGTTGAACTGTGGGCCTTTGAGGTGCATTGGTTTTGTCCCGTCCACTTCGGATCGGTGACCCATGCCCTTGAGGTCCGTGAACACACAGAACCAAGAAACACGGGAGTGGTACCTTCCTGATTCTCGCATGTCATGCATGCCAGGGGGCGCCCGTGATTTTTTACTGTGACTAAAAAAGTGTGACCAAAGCAGTCAGTCGACTTGAATTAGAAAGCATGGGATAACAAAGGAGCAGCCTATGGGCCACCGTTTCGGCTTTTGTTGGTTTTAAAAGTCCATTGGAGATTATGGGGCTGCGCGACAAGCGGCTGGGTGTCTTCTTTTAAGGAAGGCAACCGTCGCCTTTGTGGGAAATCCGTGTCCATTCTCGGGGGCTTCGGCTTCTCGTGTTTGGCGCCTTCCCTCAACTCGTGGCTTCCAGGAATGAAGGAGGGTAGTTCGGGGGAGAACGTACTGGTGCGTCAGAGGTGAAATTCTTAGACCGCACCAAGACGAACTACAGCGAAGGCATTCTTCAAGGATACCTTCCTCAATCAAGAACCAGAGTGTGGGGATCGAAGATGATTAGAGACCATTGTAGTCCACACTGCAAACGATGACACCCATGAATTGGGGAGTTTTTGGTCGCAGGCGGAGTCGGGTTCGTCCCGCACTTCGCCTCACCAATAGATATCAATTTACGTGCATATTCTATTCGTCCCTCGCAAGGGGGGCCTATAACGGGAATATCCTCAGCACGTTATCTGACTTCTTCACGCGAAAGCTTTGAGGTTACAGTCTCAGGGGGGAGTACGTTCGCAAGGGTGAAACTTAAAGAAATTGACGGAATGGCACCACAAGACGTGGAGCGTGCGGTTTAATTTGACTCAACACGGGGAACTTTACCAGATCCGGACAGGGTGAGGATTGACAGATTGAGTGTTCTTTCTCGATCCCCTGAATGGTGGTGCATGGCCGCTTTTGGTCGGTGGAGTGATTTGTTTGGTTGATTCCGTCAACGGACGAGATCCAAGCTGCCCAGTAGGATTCAGGATTGTCCATAGGATAGCAATCCCTTCCGCGGGTTTTACCCAAGGGGGGGCGGTATCCAGTTGAATCCTTCTCTGCGGGATTCCTTGTTTCGCGCAAGGTGAGATTTTGGGCAACAGCAGGTCTGTGATGCTCCTCAATGTTCTGGGCGACACGCGCACTACAATGTCAGTGAGAACAAGAAAAACGACTTTTGTCGGACCTACTCGATCAAAAGAGTGGGGAAACCCCGGAATCACATAGACCCACTTGGGACCGAGTATTGCAATTATTGGTCGCGCAACGAGGAATGTCTCGTAGGCGCAGCTCATCAAACTGTGCCGATTACGTCCCTGCCATTTGTACACACCGCCCGTCGTTGTTTCCGATGATGGTGGAATACAGGTGATCGGACAGTCGAGCGTCTCGCTTGACTGAAAGTTCACCGATATTTCTTCAATAGAGGAAGCAAAAGTCGTAACAAGGTAGCT</ns2:sequence><ns2:name>JN006852.1_Trypanosoma_sp._LZ-2011_isolate_PAS93_18S_ribosomal_RNA_gene,_partial_sequence</ns2:name></ns2:Sequence><ns2:Sequence dsseqid="sq332" id="sq332"><ns2:sequence>TAGTCATATGCTTGTTTCAAGGACTTAGCCATGCATGCCTCAGAATCACTGCATTGCAGGAATCTGCGCATGGCTCATTACATCAGACGTAATCTGCCGCAAAAATTTTGCGGTTTCCGCAACATTGGATAACTTGGCGAAACGCCAAGCTAATACATGAACCAAAGGGACGATCTCTGTTCTGGCGGTGGGGCAACTCACCGCCATGGGACGTCCAGCGAATGAATGAAAGTAAAATCAATGCCTTAACCGGCAGTAACACCCAGAAGTGTTGACTCAATTCATTCCGTGCGAAAGCCGGGTTTTACCCGGCGTCTTTTGACGAACAACTGCCCTATCAGCCAGTGATGGCCGTGTAGTGGACTGCCATGGCGTTGACGGGAGCGGGGGATTAGGGTTCGATTCCGGAGAGGGAGCCTGAGAAATAGCTACCACTTCTACGGAGGGCAGCAGGCGCGCAAATTGCCCAATGTCAAAAAAAAACGATGAGGCAGCGAAAAGAAATAGAGCCGACGGTGCCTAGTGCATTGTCGTATTCAATGGGGGATATTTAAACCCATCCAAAATCGAGTAACAATTGGAGGACAAGTCTGGTGCCAGCACCCGCGGTAATTCCGGCTCCAAAAGCGTATATTAATGCTGTTGCTGTTAAAGGGTTCGTAGTTGAATTGAGGGCCTTTGAGGCGCAATGGTTTGTCCCGTCCACTTCGGATTGGTGACCCATGCCCTTGAGGTCCGTGAACACTCAGAAACAAGAAACACGGGAGTGGTACCTTTCCTGATTTACGCATGTCATGCATGCCAGGGGGCGCCCGTGATTTTTACTGTGACTAAAAAAGTGTGACCAAAGCAGTCATTCGACTTGAATTAGAAAGCATGGGATAACAAAGGAGCAGCCTATGGGCCACCGTTTCGGCTTTTGTTGGTTTTAAAAGTCCATTGGAGATTATGGGGCTGTGCGACAAGCGGCTTGGTGTATTCCCCTTTACTGGGGGCACCAGTCGCCTTTGTGAGAAATCCGTGGCGTTATTGTATAAACTTCGGTTTATCAATTTCGTCGCCTTCTCGCAACTCGCGGCATCCAGGAATGAAGGAGGGTAGTTCGGGGGAGAACGTACTGGTGCGTCAGAGGTGAAATTCTTAGACCGCACCAAGACGAACTACAGCGAAGGCATTCTTGCAAGGATACCTTCCTCAATCAAGAACCAAATGTGTGGGGATCGAAGATGATTAGAGACCATTGTAGTCCACACTGCCAAACGATGACACCCATGAATTGGGGAGTTTTTGGTCGTAGGCAAGGACGGGTTCATCTCGCTCCTTGTCTCGCCAATGTATATCAATTTACGTGCATATTCTTTTCGGTTCTCGCAAGGGAACCTTTAACGGGAATATCCTCAGCACGTTATCTGACTTCTTCACGCGAAAGCTTTGAGGTTACAGTCTCAGGGGGGAGTACGTTCGCAAGAGTGAAACTTAAAGAAATTGACGGAATGGCACCACAAGACGTGGAGCGTGCGGTTTAATTTGACTCAACACGGGGAACTTTACCAGATCCGGACAGGGTGAGGATTGACAGATTGAGTGTTCTTTCTCGATCCCCTGAATGGTGGTGCATGGCCGCTTTTGGTCGGTGGAGTGATTTGTTTGGTTGATTCCGTCAACGGACGAGATCCAAGCTGCCCAGTAGGATTCAGAATTGCCCATAGGATAGCAATCCCTTCCGCGGGTTTTACCCAAGGTGGGGCGGTATTCGTTTGTATCCTTCTCTGCGGGATTCCTTGTTTTGCACAAGGTGAGATTTTGGGCAACAGCAGGTCTGTGATGCTCCTCAATGTTCTGGGCGACACGCGCACTACAATGTCAGTGAGAACAAGAAAAACGACTTTTGTCGGACCTACTTGATCAAAAGAGTGGGAAAACCCCGGAATCACATAGACCCACTTGGGACCGAGTATTGCAATTATTGGTCGCGCAACGAGGAATGTCTCGTAGGCGCAGCTCATCAAACTGTGCCGATTACGTCCCTGCCATTTGTACACACCGCCCGTCGTTGTTTCCGATGATGGTGCAATACAGGTGATCGGACAGTCGGGTTTTTAACCCGGCCGAAAGTTCACCGATATTTCTTCAATAGAGGAAGCAAAAGTCGTAACAAGGTAGCT</ns2:sequence><ns2:name>JN006839.1_Trypanosoma_sp._LZ-2011_isolate_PAS113_18S_ribosomal_RNA_gene,_partial_sequence</ns2:name></ns2:Sequence><ns2:Sequence dsseqid="sq334" id="sq334"><ns2:sequence>TAGTCATATGCTTGTTTCAAGGACTTAGCCATGCATGCCTCAGAATCACTGCATTGCAGGAATCTGCGCATGGCTCATTACATCAGACGTAATCTGCCGCAAAAATATTGCGGTTTCCGCAACATTGGATAACTTGGCGAAACGCCAAGCTAATACATGAACCAAAGGGACGCTCTCTGTTCCGGCGGTGGGGCAACTCACCGCCATGGGACGTCCAGCGAATGAATGAAAGTAAAATCAATGCCTTAACCGGCAGTAACACCCAGAAGTGTTGACTCAATTCATTCCGTGCGAAAGCCGGGTTTTACCCGGCGTCTTTTGACGAACAACTGCCCTATCAGCCAGTGATGGCCGTGTAGTGGACTGCCATGGCGTTGACGGGAGCGGGGGATTAGGGTTCGATTCCGGAGAGGGAGCCTGAGAAATAGCTACCACTTCTACGGAGGGCAGCAGGCGCGCAAATTGCCCAATGTCAAAAAAAAACGATGAGGCAGCGAAAAGAAATAGAGCCGACGGTGCCTAGTGCATTGTCGTATTCAATGGGGGATATTTAAACCCATCCAAAATCGAGTAACAATTGGAGGACAAGTCTGGTGCCAGCACCCGCGGTAATTCCAGCTCCAAAAGCGTATATTAATGCTGTTGCTGTTAAAGGGTTCGTAGTTGAATTGAGGGCCTTTGAGGCGCAATGGTTTGTCCCGTCCACTTCGGATTGGTGACCCATGCCCTTGAGGTCCGTGAACACTCAGAAACAAGAAACACGGGAGTGGTACCTTTCCTGATTTACGCATGTCATGCATGCCAGGGGGCGCCCGTGATTTTTACTGTGACTAAAAAAGTGTGACCAAAGCAGTCATTCGACTTGAATTAGAAAGCATGGGATAACAAAGGAGCAGCCTATGGGCCACCGTTTCGGCTTTTGTTGGTTTTAAAAGTCCATTGGAGATTATGGGGCTGTGCGACAAGCGGCTGGGTGTATTCCCCTTTACTGGGGGCACCCGTCGCCTTTGTGAGAAATCCGTGGCGTTAATTGTATAGGCTTCGGTTTATCAATTTCGTCGCCTTCTCGCAACTCGCGGCATCCAGGAATGAAGGAGGGTAGTTCGGGGGAGAACGTACTGGTGCGTCAGAAGTGAAATTCTTAGACCGCACCAAGACGAACTACAGCGAAGGCATTCTTCAAGGATACCTTCCTCAATCAAGAACCAAAAGTGTGGGGATCGAAGATGATTAGAGACCATTGTAGTCCACCCTGCAAACGATGACACCCATGAATTGGGGAGTTTTTTGGTCGTAGGCGAGGACGGGTTCATCTCGCTCCCTTGTCTCGCCAATGTATATCAATTTACGTGCATATTCTTTTCGGTCCTCGCAAGGGGACCTTTAACGGGAATATCCTCAGCACGTTATCTGACTTCTTCACGCGAAAGCTTTGAGGTTACAGTCTCAGGGGGGAGTACGTTCGCAAGAGTGAAACTTAAAGAAATTGACGGAATGGCACCACAAGACGTGGAGCGTGCGGTTTAATTTGACTCAACACGGGGAACTTTACCAGATCCGGACAGGGTGAGGATTGACAGATTGAGTGTTCTTTCTCGATCCCCTGAATGGTGGTGCATGGCCGCTTTTGGTCGGTGGAGTGATTTGTTTGGTTGATTCCGTCAACGGACGAGATCCAAGCTGCCCAGTAGGATTCAGAATTGCCCATAGGATAGCAATCCCTTCCGCGGGTTTTACCCAAGGTGGGGCGGTATTCGTTTGTATCCTTCTCTGCGGGATTCCTTGTTTTGCACAAGGTGAGATTTTGGGCAACAGCAGGTCTGTGATGCTCCTCAATGTTCTGGGCGACACGCGCACTACAATGTCAGTGAGAACAAGAAAAACGACTTTTGTCGGACCTACTTGATCAAAAGAGTGGGAAAACCCCGGAATCACATAGACCCACTTGGGACCGAGTATTGCAATTATTGGTCGCGCAACGAGGAATGTCTCGTAGGCGCAGCTCATCAAACTGTGCCGATTACGTCCCTGCCATTTGTACACACCGCCCGTCGTTGTTTCCGATGATGGTGCAATACAGGTGATCGGACAGTCGGGTTTTTAACTCGGCCGAAAGTTCACCGATATTTCTTCAATAGAGGAAGCAAAAGTCGWAACAAGGTAGCT</ns2:sequence><ns2:name>JN006833.1_Trypanosoma_sp._LZ-2011_isolate_PAS106_18S_ribosomal_RNA_gene,_partial_sequence</ns2:name></ns2:Sequence><ns2:Sequence dsseqid="sq336" id="sq336"><ns2:sequence>TGCTTGTTTCAAGGACTTAGCCATGCATGCCTCAGAATCACTGCATTGCAGGAATCTGCGCATGGCTCATTACATCAGACGTAATCTGCCGCAAAAATCTTGCGGTTTCCGCAACATTGGATAACTTGGCGAAACGCCAAGCTAATACATGAACCAATCGGACGCTCTCTGTGTTCCGGCTGCGGGGGGGCAACTCCTCGTGGTCATGGGACGTCCAGCGAATGAATGAAATTAAAACCAATGCCCTCACCGGCAGTAACACCCAGAAGTGTTGATTCAATTCATTCCGTGCGAAAGCCGGGTTTTTCCCGGCGTCTTTTGACGAACAACTGCCCTATCAGCCAGTGATGGCCGTGTAGTGGACTGCCATGGCGTTGACGGGAGCGGGGGATTAGGGTTCGATTCCGGAGAGGGAGCCTGAGAAATAGCTACCACTTCTACGGAGGGCAGCAGGCGCGCAAATTGCCCAATGTCAAAAAAAAACGATGAGGCAGCGAAAAGAAATAGAGCCGACAGTGCCTTTGGCATTGTCGTTTTCAATGGGGGATATTTAAACCCATCCAAAATCGAGTAACAATTGGAGGACAAGTCTGGTGCCAGCACCCGCGGTAATTCCAGCTCCAAAAGCGTATATTAATGCTGTTGCTGTTAAAGGGTTCGTAGTTGAATTGAGGGCCTTTTTGAGGCGCAATGGTTTAGTCCCGTCCAACTCGGATTGGTGACCCATGCCCTTGAGGTCCGTGAACACTCAGAAACAAGAAACACGGGAGTGGTTCCTTTCCTGATTTTCGCATGTCATGCATGCCAGGGGGCGCCCGTGATTTTTTACTGTGACTAAAAAAGTGTGACCAAAGCAGTCATTTCGACTTGAATTAGAAAGCATGGGATAACAAAGGAGCAGCCTATAGGCCACCGTTTCGGCTTTTGTTGGTTTTAACAGTCTATTGGAGATTATGGGGCTGTGCGACAAGCGCTCGAGTGCGCTCCTTTTCGGTGTTGACACTCGGCGCCTTTGTGGGAAATCTGCGGTTGTGTGTTCTCGGGCTTCGGCTTCGCAGGGCACATCCGTCTTCCCTCAACTCGCGGCATCCAGGAATGAAGGAGGGTAGTTCGGGGGAGAACGTACTGGTGCGTCAGAGGTGAAATTCTTAGACCGCACCAAGACGAACTACAGCGAAGGCATTCTTCAAGGATACCTTCCTCAATCAAGAACCAAAGTGTGGGGATCGAAGATGATTAGAGACCATTGTAGTCCACACTGCAAACGATGACACCCATGAATTGGGGAGTTTTTGGTCGTAGGCGGGGTCGGGTTCATCTCGTTCCTCGTCTCGCCAATGTATATCAAATTTACGTGCATATTCTTTCTGTGGTCCCCTCTCGCAAGAGGGGGGGTCCTTCTACGGGAATATCCTCAGCACGTTATCTGACTTCTTCACGCGAAAGCTTTGAGGTTACAGTCTCAGGGGGGAGTACGTTCGCAAGAGTGAAACTTAAAGAAATTGACGGAATGGCACCACAAGACGTGGAGCGTGCGGTTTAATTTGACTCAACACGGGGAACTTTACCAGATCCGGACAGGGTGAGGATTGACAGATTGAGTGTTCTTTCTCGATCCCCTGAATGGTGGTGCATGGCCGCTTTTGGTCGGTGGAGTGATTTGTTTGGTTGATTCCGTCAACGGACGAGATCCAAGCTGCCCAGTAGGATGCAGAATTGCCCATAGGATAGCAATCCCTCTCGCGGGTTTTACCCAAGGGGGGGCGGTATTCGTTTGTATCCTTCTCTGCGGGATTCCTTGTTTTGCGCAAGGTGAGATTTTGGGCAACAGCAGGTCTGTGATGCTCCTCAATGTTCTGGGCGACACGCGCACTACAATGTCAGTGAGAACAAGAAAAACGACTTCTGTCGGACCTACTTGATCAAAAGAGTGGGAAAACCCCGGAATCACATAGACCCACTTGGGACCGAGTATTGCAATTATTGGTCGCGCAACGAGGAATGTCTCGTAGGCGCAGCTCATCAAACTGTGCCGATTACGTCCCTGCCATTTGTACACACCGCCCGTCGTTGTTTCCGATGATGGTGCAATACAGGTGATCGGACAGTCGGGTGTTTCACCTGACCGAAAGTTCACCGATATTTCTTCAATAGAGGAAGCAAAAG</ns2:sequence><ns2:name>AB242823.1_Trypanosoma_anourosoricis_gene_for_18S_ribosomal_RNA,_partial_sequence</ns2:name></ns2:Sequence><ns2:Sequence dsseqid="sq338" id="sq338"><ns2:sequence>GTTTCAAGGACTTAGCCATGCATGCCTCAGAATCACTGCATTGCAGGAATCTGCGCATGGCTCATTACATCAGACGTAATCTGCCGCAAAAACTTTGCGGTCTCCGCATTATTGGATAACTTGGCGAAACGCCAAGCTAATACATGAACAAACGGGGCGGTCTCTGTCACGGGTTGTGGCTCAAACCACAGCTTATGGGGCGCCCAGCGAATGAATGAAAGTAAAACTTAACGCCTTCATAGGCAGTAACACTCAGAAGTGTTGATTCAATTCATTCCGTGCGAAAGCCGGCTTGTCCGGCGTCTTTTGACGAACAACTGCCCTATCAGCCAGTGATGGCCGTGTAGTGGACTGCCATGGCGTTGACGGGAGCGGGGGATTAGGGTTCGATTCCGGAGAGGGAGCCTGAGAAATAGCTACCACTTCTACGGAGGGCAGCAGGCGCGCAAATTGCCCAATGTCAAAAAAAAAGATGAGGCAGCGAAAAGAAATAGAGCCGGCAGTCCCATTTGGGATTGCCGTATTCAATGGGGGATATTTAAACCCATCCAAAATCGAGTAACAATTGGAGGACAAGTCTGGTGCCAGCACCCGCGGTAATTCCAGCTCCAAAAGCGTATATTAATGCTGTTGCTGTTAAAGGGTTCGTAGTTGAATTGAGGGCCTCCGAGGCGCACTGGTACGTCCCATCCACTTCGGATTGGTGACCCAGGCCCTTGTGGTCCGTGAACACTCTCAGAAACAAGAAACACGGGAGCGGTTCCTTCCTGATTTACGCATGTCATGCATGCCAGGGGGGCGTCCGTGATTTTTACTGTGACTAAAAAAGTGTGACCAAAGCAGTCATCCGACTTGAATTAGAAAGCATGGGATAACAAAGGAGCAGCCTATGGGCACCGTTTCGGCTTTTGTTGGTTTTAAATGTCCATTGGAGATTATGGGGCTGTGCGACAAGCGGCCGGGTGCTTCACCGTACCCGTCGCCTTTGGGGGAAATCAGTGTCGATCGGTTCCTCAGGCTTCGGCCTGGGCCGGCCGGCGCCTTCCCTCAACTCACTGCATCCAGGAATGAAGGAGGGTAGTTCGGGGGAGAACGTACTGGTGCGTCAGAGGTGAAATTCTTAGACCGCACCAAGACGAACTACAGCGAAGGCATTCTTCAAGGATACCTTCCTCAATCAAGAACCAAAGTGTGGGGATCGAAGATGATTAGAGACCATTGTAGTCCACACTGCAAACGATGACACCCATGAATTGGGGAGTTTTTGGTCGAAGGCAAGGTCGAGTTCATCTCGTTCCTTCTGCCTCACCAATGATATCAATTTACGTGCATATTCTTTTCGGCTCTCGCAAGGGAGCCTCTAACGGGAATATCCTCAGCACGTTTTCTTACTTCTTCACGCGAAAGCTTTGAGGTTACAGTCTCAGGGGGGAGTACGTTCGCAAGAGTGAAACTTAAAGAAATTGACGGAATGGCACCACAAGACGTGGAGCGTGCGGTTTAATTTGACTCAACACGGGGAACTTTACCAGATCCGGACAGGGTGAGGATTGACAGATTGAGTGTTCTTTCTCGATCCCCTGAATGGTGGTGCATGGCCGCTTTTGGTCGGTGGAGTGATTTGTTTGGTTGATTCCGTCAACGGACGAGATCCAAGCTGCCCAGTAGGATTCAGAATTGCCCATAGGATAGCAATCCCTTCCACGGGTTTTACCCAAGGTGGGGCCGTATTCGTTTGTATCCTTCTCTGCGGGATTCCTTGTTTTGCACAAGGTGAGATTTTGGGCAACAGCAGGTCTGTGATGCTCCTCAATGTTCTGGGCGACACGCGCACTACAATGTCAGTGAGAACAAGAAAAACGACTTTTGTCGGACCTACTTGATCAAAAGAGTGGGGAAACACCGGAATCACATAGACCCACTTGGGACCGAGTATTGCAATTATTGGTCGCGCAACGAGGAATGTCTCGTAGGCGCAGCTCATCAAACTGTGCCGATTACGTCCCTGCCATTTGTACACACCGCCCGTCGTTGTTTCCGATGATGGTGCAATACAGGTGATCGGACAGTCGGATGTTTCATCTGACCGAAAGTTCACCGATATTTCTTCAATAGAGGAAGCAAAAGTCGTAACAAGGTAGCTGTAGGTGAACCTGCAGCTGGATC</ns2:sequence><ns2:name>EU021237.1_Trypanosoma_sp._103_18S_ribosomal_RNA_gene,_partial_sequence</ns2:name></ns2:Sequence><ns2:Sequence dsseqid="sq340" id="sq340"><ns2:sequence>CTATTGAAGCAATATCGGTGAACTTTCGGTCGCCCGAGACGAGCGACGGTCCGATCACCTGTATTGCACCATCATCGGAAACAACGACGGGCGGTGTGTACAAATGGCAGGGACGTAATCGGCACAGTTTGATGAGCTGCGCCTACGAGACATTCCTCGTTGCGCGACCAATAATTGCAATACTCGGTCCCAAGTGGGTCTACGTGATTCCGTGGTTTCCCCGCTCTTTTGATCAAGCGGGAGCGACATTGTGAAGTGCCGCTCGGACTCTTGTTCTCACTGACATTGTAGTGCGCGTGTCGCCCAGAACATTGAGGAGCATCACAGACCTGCTGTTGCCCAAAATCTCACCTTGCGCGAAAAGCAAGGAATCCCGCAGAGAAGGGGCCTGTAAAAAGAAGGATGACGACCACCGTTGGGGAAAAAATCCCCGCCGGAGGGACTGCTGTCCTGTGTGGACAATCCCGGCACCTACTGGGCAGCTTGGATCTCGTCCGTTGACGGAATCAACCAAACAAATCACTCCACCGACCAAAAGCGGCCATGCACCACCATTCAGGGGATCGAGAAAGAACACTCCATCTGTCAATCCTCACCCTGTCCGGATCTGGTAAAGTTCCCCGTGTTGAGTCAAATTAAACCGCACGCTCCACGTCTTGTGGTGCCACTCCGTCAATTTCTTTAAGTTTCACTCTTGCGAACGTACTCCCCCCTGAGACTGTAACCTCCAAGCTTTCGCGTGAAGAAGTAAGAAACGTGCTGAGGATATTCCCGTAAAAAACCCCGGAAGAACCTCAAAAGAGGGAACCGGGGGTGATAGAATAGGCACGTAAATTGATAAATAAATTGGGGCCGAGGGTCGGCACAAAAGGCCGCCACACGGGCACCCAATGATGTTCCCCAATTCATGGGTGTCATGGTTTGCAGTGTGGACTACAATGGTCTCTAATCATCTTTGATCCCCACACTTTGGTTCTTGATTGAGGAAGGTATCCTTGAAGAATGCCTTCGCTGTAGTTCGTCTTGGTGCGGTCTAAGAATTTCACCTCTGACGCACCAGTACGTTCTCCCCCGAACTACCCTCCTTCATTCCTGGAAGCCGCGCGTCGCAATGAATGTAAAAAAACATCACGAAGAGCCGAATGTGCGCGCCACAAAAATGAGACACGAAACACCGACCCAAGGCACGCGGCCCCATAATCTCCCAAGGACTTCTAAAACCAACAAAAGCCGAAACGGTGGCCCCAGGGCTGATGCTTCGTTATCCCATGCTTTGTAATTCAAGTCGGCAGACTGCTTTGGTCGCACTTTTTTGGTCACAGTAAAATTCACGGACGCCCCCTCGCATGCATGACATGCGTGAAAGTGGGGAGGAGCCGCTCCCGTGCTTCTTGTATCTGAGTGTGTTCACGGGCCACGAGGGCGTGGGTCAAAACACGTCCGAGGTGGACGGGACTGGCACGGCACAAAACTACGTGGCCCACAGTTCAACTACGAACCCTTTAACAGCAACAGCATTAGTATACGCTTTTGGAGCTGGAATTACCGCGGGTGCTGGCACCAGACTTGTCCTCCAATTGTTACTCGATATTGGATGGGTTTGAGTATCCCCCATTGAAAACAACCATGCACTAGGGCACGGTCGGCTCTATTTCTTTTCGCTGCCTCATCGTATTTTTTCGACATTGGGCAATTTGCGCGCCTGCTGCCCTCCGTAGAAGTGGTAGCTATTTCTCAGGTTCCCTCTCCGGAATCGAACCCTAATCCCCCGCTCCCGTCAACGCCATGGCAGTCCACTACACGGCCATCACTGGCTGATAGGGCAGTTGTTCGTCAGTAGACGCCGAGCAACAAGGCTCGGCTTTCGCACGGAATGAATTGAGTCAACACGTCTGAGTGTTACTGCCCCCGGGTGGAGGCGTTGGTTCTAATTTCATTCATTCGCTGGACGTCCCATCGCCACGACAAGTGCGTAAACACAAGCCGCGACATAGAAAAAGAGAGCGTCCGATTGGTTCATGTATTAGCTTGGCGTTTCGCCAAGTTATCCAGTAATGCGGAGACCGCAAAATTTTGGCGGCAGATTACGTCTGATGTAATGAGCCATGCGCAGATTCCTGCAATGCAGTGATTCTGAGGCATGCATGGCTAAGTCCTTGAAACAAGCA</ns2:sequence><ns2:name>KR858264.1_Trypanosoma_evansi_18S_ribosomal_RNA_gene,_partial_sequence</ns2:name></ns2:Sequence><ns2:Sequence dsseqid="sq342" id="sq342"><ns2:sequence>TCATATGCTTGTTTCAAGGACTTAGCCATGCATGCCTCAGAATCACTGCATTGCAGGAATCTGCGCATGGCTCATTACATCAGACGTAATCTGCCGCAAAAATTTTGCGGTTTCCGCAACAGTGGATAACTTGGCGAAACGCCAAGCTAATACATGAACCAACCGGACGCTCTCTGTTCCGGCTGCGGGGGGGCGACCCCCTGTGGTCATGGGACGTCCAGCGAATGAATGAAATTAAAACCAACGCCTTCACCGGCAGTAACACTCAGAAGTGTTGATTCAATTCATTCCGTGCGAAAGCCGGATTCTTTCCGGCGTCTTTTGACGAACAACTGCCCTATCAGCCAGTGATGGCCGTGTAGTGGACTGCCATGGCGTTGACGGGAGCGGGGGATTAGGGTTCGATTCCGGAGAGGGAGCCTGAGAAATAGCTACCACTTCTACGGAGGGCAGCAGGCGCGCAAATTGCCCAATGTCTAAAAAAAACGATGAGGCAGCGAAAAGAAATAGAGCCGACAGTGCCTTTGGCATTGTCGTTTTCAATGGGGGATATTTAAACCCATCCAAAATCGAGTAACAATTGGAGGACAAGTCTGGTGCCAGCACCCGCGGTAATTCCAGCTCCAAAAGCGTATATTAATGCTGTTGCTGTTAAAGGGTTCGTAGTTGAATTGTGGGCCTTTGAGGCGCAATGGTTTAGTCCCGTCCACCTCGGATTGGTGACCCATGCCCTTGGGGTCCGTGAACACTCAGAAACAAGAAACACGGGAGTGGTTCCTTTCCTGATTTTCGCATGTCATGCATGCCAGGGGGCGCCCGTGATTTTTTACTGTGACTAAAAAAGTGTGACCAAAGCAGTCATTTCGACTTGAATTAGAAAGCATGGGATAACAAAGGAGCAGCCTATAGGCCACCGTTTCGGCTTTTGTTGGTTTTAACAGTCTATTGGAGATTATGGGGCTGTGCGACAAGCGCTCGAGTGCTCTCCTTTTCGGTGGCACTCGGCGCCTTTGTGGGAAATCCGCGGTTGCCTCGGCAGGCTTCGGCCTCGCAGAGAGTGCTTCCGTCTTCCCTCAACTCGCGGCATCCAGGAATGAAGGAGGGTAGTTCGGGGGAGAACGTACTGGTGCGTCAGAGGTGAAATTCTTAGACCGCACCAAGACGAACTACAGCGAAGGCATTCTTCAAGGATACCTTCCTCAATCAAGAACCAAAGTGTGGGGATCGAAGATGATTAGAGACCATTGTAGTCCACACTGCAAACGATGACACCCATGAATTGGGGAGTTTTTGGTCGTAGGCGGGGTCGGGTTCATCTCGCTCCTCGTCTCGCCAATGTATATCAATTTACGTGCATATTCTTTTTGGTCCTCGCAAGAGGTCCTTTTACGGGAATATCCTCAGCACGTTATCTGACTTCTTCACGCGAAAGCTTTGAGGTTACAGTCTCAGGGGGGAGTACGTTCGCAAGAGTGAAACTTAAAGAAATTGACGGAATGGCACCACAAGACGTGGAGCGTGCGGTTTAATTTGACTCAACACGGGGAACTTTACCAGATCCGGACAGGGTGAGGATTGACAGATTGAGTGTTCTTTCTCGATCCCCTGAATGGTGGTGCATGGCCGCTTTTGGTCGGTGGAGTGATTTGTTTGGTTGATTCCGTCAACGGACGAGATCCAAGCTGCCCAGTAGGATTCAGAATTGCCCATAGGATAGCAATCCCTTCTGCGGGTTTTACCCAATGGGGGGCGGTATTCGTTTGTATCCTTCTCTGCGGGATTCCTTGTTTTGCGCAAGGTGAGATTTTGGGCAACAGCAGGTCTGTGATGCTCCTCAATGTTCTGGGCGACACGCGCACTACAATGTCAGTGAGAACAAGAAAAACGACTTCTGTCGGACCTACTTGATCAAAAGAGTGGGAAAACCCCGGAATCACATAGACCCACTTGGGACCGAGTATTGCAATTATTGGTCGCGCAACGAGGAATGTCTCGTAGGCGCAGCTCATCAAACTGTGCCGATTACGTCCCTGCCATTTGTACACACCGCCCGTCGTTGTTTCCGATGATGGTGCAATACAGGTGATCGGACAGTCGGGTGTTTCATCTGACCGAAAGTTCACCGATATTTCTTCAATAGAGGAAGCAAAAGTCGTAACAAGGTAGCT</ns2:sequence><ns2:name>GU252213.1_Trypanosoma_lewisi_isolate_TryCC_44_18S_ribosomal_RNA_gene,_partial_sequence</ns2:name></ns2:Sequence><ns2:Sequence dsseqid="sq344" id="sq344"><ns2:sequence>TCATATGCTTGTTTCAAGGACTTAGCCATGCATGCCTCAGAATCACTGCATTGCAGGAATCTGCGCATGGCTCATTACATCAGACGTAATCTGCCGCAAAAATTTTGCGGTTTCCGCAACAGTGGATAACTTGGCGAAACGCCAAGCTAATACATGAACCAACCGGACGCTCTCTGTTCCGGCTGCGGGGGGGCGACCCCCTGTGGTCATGGGACGTCCAGCGAATGAATGAAATTAAAACCAACGCCTTCACCGGCAGTAACACTCAGAAGTGTTGATTCAATTCATTCCGTGCGAAAGCCGGATTCTTTCCGGCGTCTTTTGACGAACAACTGCCCTATCAGCCAGTGATGGCCGTGTAGTGGACTGCCATGGCGTTGACGGGAGCGGGGGATTAGGGTTCGATTCCGGAGAGGGAGCCTGAGAAATAGCTACCACTTCTACGGAGGGCAGCAGGCGCGCAAATTGCCCAATGTCTAAAAAAAACGATGAGGCAGCGAAAAGAAATAGAGCCGACAGTGCCTTTGGCATTGTCGTTTTCAATGGGGGATATTTAAACCCATCCAAAATCGAGTAACAATTGGAGGACAAGTCTGGTGCCAGCACCCGCGGTAATTCCAGCTCCAAAAGCGTATATTAATGCTGTTGCTGTTAAAGGGTTCGTAGTTGAATTGTGGGCCTTTGAGGCGCAATGGTTTAGTCCCGTCCACCTCGGATTGGTGACCCATGCCCTTGGGGTCCGTGAACACTCAGAAACAAGAAACACGGGAGTGGTTCCTTTCCTGATTTTCGCATGTCATGCATGCCAGGGGGCGCCCGTGATTTTTTACTGTGACTAAAAAAGTGTGACCAAAGCAGTCATTTCGACTTGAATTAGAAAGCATGGGATAACAAAGGAGCAGCCTATAGGCCACCGTTTCGGCTTTTGTTGGTTTTAACAGTCTATTGGAGATTATGGGGCTGTGCGACAAGCGCTCGAGTGCTCTCCTTTTCGGTGGCACTCGGCGCCTTTGTGGGAAATCCGCGGTTGCCTCGGCAGGCTTCGGCCTCGCAGAGAGTGCTTCCGTCTTCCCTCAACTCGCGGCATCCAGGAATGAAGGAGGGTAGTTCGGGGGAGAACGTACTGGTGCGTCAGAGGTGAAATTCTTAGACCGCACCAAGACGAACTACAGCGAAGGCATTCTTCAAGGATACCTTCCTCAATCAAGAACCAAAGTGTGGGGATCGAAGATGATTAGAGACCATTGTAGTCCACACTGCAAACGATGACACCCATGAATTGGGGAGTTTTTGGTCGTAGGCGGGGTCGGGTTCATCTCGCTCCTCGTCTCGCCAATGTATATCAATTTACGTGCATATTCTTTTTGGTCCTCGCAAGAGGTCCTTTTACGGGAATATCCTCAGCACGTTATCTGACTTCTTCACGCGAAAGCTTTGAGGTTACAGTCTCAGGGGGGAGTACGTTCGCAAGAGTGAAACTTAAAGAAATTGACGGAATGGCACCACAAGACGTGGAGCGTGCGGTTTAATTTGACTCAACACGGGGAACTTTACCAGATCCGGACAGGGTGAGGATTGACAGATTGAGTGTTCTTTCTCGATCCCCTGAATGGTGGTGCATGGCCGCTTTTGGTCGGTGGAGTGATTTGTTTGGTTGATTCCGTCAACGGACGAGATCCAAGCTGCCCAGTAGGATTCAGAATTGCCCATAGGATAGCAATCCCTTCTGCGGGTTTTACCCAATGGGGGGCGGTATTCGTTTGTATCCTTCTCTGCGGGATTCCTTGTTTTGCGCAAGGTGAGATTTTGGGCAACAGCAGGTCTGTGATGCTCCTCAATGTTCTGGGCGACACGCGCACTACAATGTCAGTGAGAACAAGAAAAACGACTTCTGTCGGACCTACTTGATCAAAAGAGTGGGAAAACCCCGGAATCACATAGACCCACTTGGGACCGAGTATTGCAATTATTGGTCGCGCAACGAGGAATGTCTCGTAGGCGCAGCTCATCAAACTGTGCCGATTACGTCCCTGCCATTTGTACACACCGCCCGTCGTTGTTTCCGATGATGGTGCAATACAGGTGATCGGACAGTCGGGTGTTTCATCTGACCGAAAGTTCACCGATATTTCTTCAATAGAGGAAGCAAAAGTCGTAACAAGGTAGCT</ns2:sequence><ns2:name>GU252215.1_Trypanosoma_lewisi_isolate_TryCC_1148_18S_ribosomal_RNA_gene,_partial_sequence</ns2:name></ns2:Sequence><ns2:Sequence dsseqid="sq346" id="sq346"><ns2:sequence>TCATATGCTTGTTTCAAGGACTTAGCCATGCATGCCTCAGAATCACTGCATTGCAGGAATCTGCGCATGGCTCATTACATCAGACGTAATCTGCCGCAAAAATTTTGCGGTTTCCGCAACAGTGGATAACTTGGCGAAACGCCAAGCTAATACATGAACCAACCGGACGCTCTCTGTTCCGGCTGCGGGGGGGCGACCCCCTGTGGTCATGGGACGTCCAGCGAATGAATGAAATTAAAACCAACGCCTTCACCGGCAGTAACACTCAGAAGTGTTGATTCAATTCATTCCGTGCGAAAGCCGGATTCTTTCCGGCGTCTTTTGACGAACAACTGCCCTATCAGCCAGTGATGGCCGTGTAGTGGACTGCCATGGCGTTGACGGGAGCGGGGGATTAGGGTTCGATTCCGGAGAGGGAGCCTGAGAAATAGCTACCACTTCTACGGAGGGCAGCAGGCGCGCAAATTGCCCAATGTCTAAAAAAAACGATGAGGCAGCGAAAAGAAATAGAGCCGACAGTGCCTTTGGCATTGTCGTTTTCAATGGGGGATATTTAAACCCATCCAAAATCGAGTAACAATTGGAGGACAAGTCTGGTGCCAGCACCCGCGGTAATTCCAGCTCCAAAAGCGTATATTAATGCTGTTGCTGTTAAAGGGTTCGTAGTTGAATTGTGGGCCTTTGAGGCGCAATGGTTTAGTCCCGTCCACCTCGGATTGGTGACCCATGCCCTTGGGGTCCGTGAACACTCAGAAACAAGAAACACGGGAGTGGTTCCTTTCCTGATTTTCGCATGTCATGCATGCCAGGGGGCGCCCGTGATTTTTTACTGTGACTAAAAAAGTGTGACCAAAGCAGTCATTTCGACTTGAATTAGAAAGCATGGGATAACAAAGGAGCAGCCTATAGGCCACCGTTTCGGCTTTTGTTGGTTTTAACAGTCTATTGGAGATTATGGGGCTGTGCGACAAGCGCTCGAGTGCTCTCCTTTTCGGTGGCACTCGGCGCCTTTGTGGGAAATCCGCGGTTGCCTCGGCAGGCTTCGGCCTCGCAGAGAGTGCTTCCGTCTTCCCTCAACTCGCGGCATCCAGGAATGAAGGAGGGTAGTTCGGGGGAGAACGTACTGGTGCGTCAGAGGTGAAATTCTTAGACCGCACCAAGACGAACTACAGCGAAGGCATTCTTCAAGGATACCTTCCTCAATCAAGAACCAAAGTGTGGGGATCGAAGATGATTAGAGACCATTGTAGTCCACACTGCAAACGATGACACCCATGAATTGGGGAGTTTTTGGTCGTAGGCGGGGTCGGGTTCATCTCGCTCCTCGTCTCGCCAATGTATATCAATTTACGTGCATATTCTTTTTGGTCCTCGCAAGAGGTCCTTTTACGGGAATATCCTCAGCACGTTATCTGACTTCTTCACGCGAAAGCTTTGAGGTTACAGTCTCAGGGGGGAGTACGTTCGCAAGAGTGAAACTTAAAGAAATTGACGGAATGGCACCACAAGACGTGGAGCGTGCGGTTTAATTTGACTCAACACGGGGAACTTTACCAGATCCGGACAGGGTGAGGATTGACAGATTGAGTGTTCTTTCTCGATCCCCTGAATGGTGGTGCATGGCCGCTTTTGGTCGGTGGAGTGATTTGTTTGGTTGATTCCGTCAACGGACGAGATCCAAGCTGCCCAGTAGGATTCAGAATTGCCCATAGGATAGCAATCCCTTCTGCGGGTTTTACCCAATGGGGGGCGGTATTCGTTTGTATCCTTCTCTGCGGGATTCCTTGTTTTGCGCAAGGTGAGATTTTGGGCAACAGCAGGTCTGTGATGCTCCTCAATGTTCTGGGCGACACGCGCACTACAATGTCAGTGAGAACAAGAAAAACGACTTCTGTCGGACCTACTTGATCAAAAGAGTGGGAAAACCCCGGAATCACATAGACCCACTTGGGACCGAGTATTGCAATTATTGGTCGCGCAACGAGGAATGTCTCGTAGGCGCAGCTCATCAAACTGTGCCGATTACGTCCCTGCCATTTGTACACACCGCCCGTCGTTGTTTCCGATGATGGTGCAATACAGGTGATCGGACAGTCGGGTGTTTCATCTGACCGAAAGTTCACCGATATTTCTTCAATAGAGGAAGCAAAAGTCGTAACAAGGTAGCT</ns2:sequence><ns2:name>GU252214.1_Trypanosoma_lewisi_isolate_TryCC_124_18S_ribosomal_RNA_gene,_partial_sequence</ns2:name></ns2:Sequence><ns2:Sequence dsseqid="sq348" id="sq348"><ns2:sequence>TCATATGCTTGTTTCAAGGACTTAGCCATGCATGCCTCAGAATCACTGCATTGCAGGAATCTGCGCATGGCTCATTACATCAGACGTAATCTGCCGCAAAAATTTTGCGGTTTCCGCAACAGTGGATAACTTGGCGAAACGCCAAGCTAATACATGAACCAACCGGACGCTCTCTGTTCCGGCTGCGGGGGGGCGACCCCCTGTGGTCATGGGACGTCCAGCGAATGAATGAAATTAAAACCAACGCCTTCACCGGCAGTAACACTCAGAAGTGTTGATTCAATTCATTCCGTGCGAAAGCCGGATTCTTTCCGGCGTCTTTTGACGAACAACTGCCCTATCAGCCAGTGATGGCCGTGTAGTGGACTGCCATGGCGTTGACGGGAGCGGGGGATTAGGGTTCGATTCCGGAGAGGGAGCCTGAGAAATAGCTACCACTTCTACGGAGGGCAGCAGGCGCGCAAATTGCCCAATGTCTAAAAAAAACGATGAGGCAGCGAAAAGAAATAGAGCCGACAGTGCCTTTGGCATTGTCGTTTTCAATGGGGGATATTTAAACCCATCCAAAATCGAGTAACAATTGGAGGACAAGTCTGGTGCCAGCACCCGCGGTAATTCCAGCTCCAAAAGCGTATATTAATGCTGTTGCTGTTAAAGGGTTCGTAGTTGAATTGTGGGCCTTTGAGGCGCAATGGTTTAGTCCCGTCCACCTCGGATTGGTGACCCATGCCCTTGGGGTCCGTGAACACTCAGAAACAAGAAACACGGGAGTGGTTCCTTTCCTGATTTTCGCATGTCATGCATGCCAGGGGGCGCCCGTGATTTTTTACTGTGACTAAAAAAGTGTGACCAAAGCAGTCATTTCGACTTGAATTAGAAAGCATGGGATAACAAAGGAGCAGCCTATAGGCCACCGTTTCGGCTTTTGTTGGTTTTAACAGTCTATTGGAGATTATGGGGCTGTGCGACAAGCGCTCGAGTGCTCTCCTTTTCGGTGGCACTCGGCGCCTTTGTGGGAAATCCGCGGTTGCCTCGGCAGGCTTCGGCCTCGCAGAGAGTGCTTCCGTCTTCCCTCAACTCGCGGCATCCAGGAATGAAGGAGGGTAGTTCGGGGGAGAACGTACTGGTGCGTCAGAGGTGAAATTCTTAGACCGCACCAAGACGAACTACAGCGAAGGCATTCTTCAAGGATACCTTCCTCAATCAAGAACCAAAGTGTGGGGATCGAAGATGATTAGAGACCATTGTAGTCCACACTGCAAACGATGACACCCATGAATTGGGGAGTTTTTGGTCGTAGGCGGGGTCGGGTTCATCTCGCTCCTCGTCTCGCCAATGTATATCAATTTACGTGCATATTCTTTTTGGTCCTCGCAAGAGGTCCTTTTACGGGAATATCCTCAGCACGTTATCTGACTTCTTCACGCGAAAGCTTTGAGGTTACAGTCTCAGGGGGGAGTACGTTCGCAAGAGTGAAACTTAAAGAAATTGACGGAATGGCACCACAAGACGTGGAGCGTGCGGTTTAATTTGACTCAACACGGGGAACTTTACCAGATCCGGACAGGGTGAGGATTGACAGATTGAGTGTTCTTTCTCGATCCCCTGAATGGTGGTGCATGGCCGCTTTTGGTCGGTGGAGTGATTTGTTTGGTTGATTCCGTCAACGGACGAGATCCAAGCTGCCCAGTAGGATTCAGAATTGCCCATAGGATAGCAATCCCTTCTGCGGGTTTTACCCAATGGGGGGCGGTATTCGTTTGTATCCTTCTCTGCGGGATTCCTTGTTTTGCGCAAGGTGAGATTTTGGGCAACAGCAGGTCTGTGATGCTCCTCAATGTTCTGGGCGACACGCGCACTACAATGTCAGTGAGAACAAGAAAAACGACTTCTGTCGGACCTACTTGATCAAAAGAGTGGGAAAACCCCGGAATCACATAGACCCACTTGGGACCGAGTATTGCAATTATTGGTCGCGCAACGAGGAATGTCTCGTAGGCGCAGCTCATCAAACTGTGCCGATTACGTCCCTGCCATTTGTACACACCGCCCGTCGTTGTTTCCGATGATGGTGCAATACAGGTGATCGGACAGTCGGGTGTTTCATCTGACCGAAAGTTCACCGATATTTCTTCAATAGAGGAAGCAAAAGTCGTAACAAGGTAGCT</ns2:sequence><ns2:name>GU252210.1_Trypanosoma_lewisi_isolate_TryCC_34_18S_ribosomal_RNA_gene,_partial_sequence</ns2:name></ns2:Sequence><ns2:Sequence dsseqid="sq350" id="sq350"><ns2:sequence>TCATATGCTTGTTTCAAGGACTTAGCCATGCATGCCTCAGAATCACTGCATTGCAGGAATCTGCGCATGGCTCATTACATCAGACGTAATCTGCCGCAAAAATTTTGCGGTTTCCGCAACAGTGGATAACTTGGCGAAACGCCAAGCTAATACATGAACCAACCGGACGCTCTCTGTTCCGGCTGCGGGGGGGCGACCCCCTGTGGTCATGGGACGTCCAGCGAATGAATGAAATTAAAACCAACGCCTTCACCGGCAGTAACACTCAGAAGTGTTGATTCAATTCATTCCGTGCGAAAGCCGGATTCTTTCCGGCGTCTTTTGACGAACAACTGCCCTATCAGCCAGTGATGGCCGTGTAGTGGACTGCCATGGCGTTGACGGGAGCGGGGGATTAGGGTTCGATTCCGGAGAGGGAGCCTGAGAAATAGCTACCACTTCTACGGAGGGCAGCAGGCGCGCAAATTGCCCAATGTCTAAAAAAAACGATGAGGCAGCGAAAAGAAATAGAGCCGACAGTGCCTTTGGCATTGTCGTTTTCAATGGGGGATATTTAAACCCATCCAAAATCGAGTAACAATTGGAGGACAAGTCTGGTGCCAGCACCCGCGGTAATTCCAGCTCCAAAAGCGTATATTAATGCTGTTGCTGTTAAAGGGTTCGTAGTTGAATTGTGGGCCTTTGAGGCGCAATGGTTTAGTCCCGTCCACCTCGGATTGGTGACCCATGCCCTTGGGGTCCGTGAACACTCAGAAACAAGAAACACGGGAGTGGTTCCTTTCCTGATTTTCGCATGTCATGCATGCCAGGGGGCGCCCGTGATTTTTTACTGTGACTAAAAAAGTGTGACCAAAGCAGTCATTTCGACTTGAATTAGAAAGCATGGGATAACAAAGGAGCAGCCTATAGGCCACCGTTTCGGCTTTTGTTGGTTTTAACAGTCTATTGGAGATTATGGGGCTGTGCGACAAGCGCTCGAGTGCTCTCCTTTTCGGTGGCACTCGGCGCCTTTGTGGGAAATCCGCGGTTGCCTCGGCAGGCTTCGGCCTCGCAGAGAGTGCTTCCGTCTTCCCTCAACTCGCGGCATCCAGGAATGAAGGAGGGTAGTTCGGGGGAGAACGTACTGGTGCGTCAGAGGTGAAATTCTTAGACCGCACCAAGACGAACTACAGCGAAGGCATTCTTCAAGGATACCTTCCTCAATCAAGAACCAAAGTGTGGGGATCGAAGATGATTAGAGACCATTGTAGTCCACACTGCAAACGATGACACCCATGAATTGGGGAGTTTTTGGTCGTAGGCGGGGTCGGGTTCATCTCGCTCCTCGTCTCGCCAATGTATATCAATTTACGTGCATATTCTTTTTGGTCCTCGCAAGAGGTCCTTTTACGGGAATATCCTCAGCACGTTATCTGACTTCTTCACGCGAAAGCTTTGAGGTTACAGTCTCAGGGGGGAGTACGTTCGCAAGAGTGAAACTTAAAGAAATTGACGGAATGGCACCACAAGACGTGGAGCGTGCGGTTTAATTTGACTCAACACGGGGAACTTTACCAGATCCGGACAGGGTGAGGATTGACAGATTGAGTGTTCTTTCTCGATCCCCTGAATGGTGGTGCATGGCCGCTTTTGGTCGGTGGAGTGATTTGTTTGGTTGATTCCGTCAACGGACGAGATCCAAGCTGCCCAGTAGGATTCAGAATTGCCCATAGGATAGCAATCCCTTCTGCGGGTTTTACCCAATGGGGGGCGGTATTCGTTTGTATCCTTCTCTGCGGGATTCCTTGTTTTGCGCAAGGTGAGATTTTGGGCAACAGCAGGTCTGTGATGCTCCTCAATGTTCTGGGCGACACGCGCACTACAATGTCAGTGAGAACAAGAAAAACGACTTCTGTCGGACCTACTTGATCAAAAGAGTGGGAAAACCCCGGAATCACATAGACCCACTTGGGACCGAGTATTGCAATTATTGGTCGCGCAACGAGGAATGTCTCGTAGGCGCAGCTCATCAAACTGTGCCGATTACGTCCCTGCCATTTGTACACACCGCCCGTCGTTGTTTCCGATGATGGTGCAATACAGGTGATCGGACAGTCGGGTGTTTCATCTGACCGAAAGTTCACCGATATTTCTTCAATAGAGGAAGCAAAAGTCGTAACAAGGTAGCT</ns2:sequence><ns2:name>GU252209.1_Trypanosoma_lewisi_isolate_Af_18S_ribosomal_RNA_gene,_partial_sequence</ns2:name></ns2:Sequence><ns2:Sequence dsseqid="sq352" id="sq352"><ns2:sequence>TCATATGCTTGTTTCAAGGACTTAGCCATGCATGCCTCAGAATCACTGCATTGCAGGAATCTGCGCATGGCTCATTACATCAGACGTAATCTGCCGCAAAAATTTTGCGGTTTCCGCAACAGTGGATAACTTGGCGAAACGCCAAGCTAATACATGAACCAACCGGACGCTCTCTGTTCCGGCTGCGGGGGGGCGACCCCCTGTGGTCATGGGACGTCCAGCGAATGAATGAAATTAAAACCAACGCCTTCACCGGCAGTAACACTCAGAAGTGTTGATTCAATTCATTCCGTGCGAAAGCCGGATTCTTTCCGGCGTCTTTTGACGAACAACTGCCCTATCAGCCAGTGATGGCCGTGTAGTGGACTGCCATGGCGTTGACGGGAGCGGGGGATTAGGGTTCGATTCCGGAGAGGGAGCCTGAGAAATAGCTACCACTTCTACGGAGGGCAGCAGGCGCGCAAATTGCCCAATGTCTAAAAAAAACGATGAGGCAGCGAAAAGAAATAGAGCCGACAGTGCCTTTGGCATTGTCGTTTTCAATGGGGGATATTTAAACCCATCCAAAATCGAGTAACAATTGGAGGACAAGTCTGGTGCCAGCACCCGCGGTAATTCCAGCTCCAAAAGCGTATATTAATGCTGTTGCTGTTAAAGGGTTCGTAGTTGAATTGTGGGCCTTTGAGGCGCAATGGTTTAGTCCCGTCCACCTCGGATTGGTGACCCATGCCCTTGGGGTCCGTGAACACTCAGAAACAAGAAACACGGGAGTGGTTCCTTTCCTGATTTTCGCATGTCATGCATGCCAGGGGGCGCCCGTGATTTTTTACTGTGACTAAAAAAGTGTGACCAAAGCAGTCATTTCGACTTGAATTAGAAAGCATGGGATAACAAAGGAGCAGCCTATAGGCCACCGTTTCGGCTTTTGTTGGTTTTAACAGTCTATTGGAGATTATGGGGCTGTGCGACAAGCGCTCGAGTGCTCTCCTTTTCGGTGGCACTCGGCGCCTTTGTGGGAAATCCGCGGTTGCCTCGGCAGGCTTCGGCCTCGCAGAGAGTGCTTCCGTCTTCCCTCAACTCGCGGCATCCAGGAATGAAGGAGGGTAGTTCGGGGGAGAACGTACTGGTGCGTCAGAGGTGAAATTCTTAGACCGCACCAAGACGAACTACAGCGAAGGCATTCTTCAAGGATACCTTCCTCAATCAAGAACCAAAGTGTGGGGATCGAAGATGATTAGAGACCATTGTAGTCCACACTGCAAACGATGACACCCATGAATTGGGGAGTTTTTGGTCGTAGGCGGGGTCGGGTTCATCTCGCTCCTCGTCTCGCCAATGTATATCAATTTACGTGCATATTCTTTTTGGTCCTCGCAAGAGGTCCTTTTACGGGAATATCCTCAGCACGTTATCTGACTTCTTCACGCGAAAGCTTTGAGGTTACAGTCTCAGGGGGGAGTACGTTCGCAAGAGTGAAACTTAAAGAAATTGACGGAATGGCACCACAAGACGTGGAGCGTGCGGTTTAATTTGACTCAACACGGGGAACTTTACCAGATCCGGACAGGGTGAGGATTGACAGATTGAGTGTTCTTTCTCGATCCCCTGAATGGTGGTGCATGGCCGCTTTTGGTCGGTGGAGTGATTTGTTTGGTTGATTCCGTCAACGGACGAGATCCAAGCTGCCCAGTAGGATTCAGAATTGCCCATAGGATAGCAATCCCTTCTGCGGGTTTTACCCAATGGGGGGCGGTATTCGTTTGTATCCTTCTCTGCGGGATTCCTTGTTTTGCGCAAGGTGAGATTTTGGGCAACAGCAGGTCTGTGATGCTCCTCAATGTTCTGGGCGACACGCGCACTACAATGTCAGTGAGAACAAGAAAAACGACTTCTGTCGGACCTACTTGATCAAAAGAGTGGGAAAACCCCGGAATCACATAGACCCACTTGGGACCGAGTATTGCAATTATTGGTCGCGCAACGAGGAATGTCTCGTAGGCGCAGCTCATCAAACTGTGCCGATTACGTCCCTGCCATTTGTACACACCGCCCGTCGTTGTTTCCGATGATGGTGCAATACAGGTGATCGGACAGTCGGGTGTTTCATCTGACCGAAAGTTCACCGATATTTCTTCAATAGAGGAAGCAAAAGTCGTAACAAGGTAGCT</ns2:sequence><ns2:name>GU252212.1_Trypanosoma_lewisi_isolate_TryCC_43_18S_ribosomal_RNA_gene,_partial_sequence</ns2:name></ns2:Sequence><ns2:Sequence dsseqid="sq354" id="sq354"><ns2:sequence>TCATATGCTTGTTTCAAGGACTTAGCCATGCATGCCTCAGAATCACTGCATTGCAGGAATCTGCGCATGGCTCATTACATCAGACGTAATCTGCCGCAAAAATTTTGCGGTTTCCGCAACAGTGGATAACTTGGCGAAACGCCAAGCTAATACATGAACCAACCGGACGCTCTCTGTTCCGGCTGCGGGGGGGCGACCCCCTGTGGTCATGGGACGTCCAGCGAATGAATGAAATTAAAACCAACGCCTTCACCGGCAGTAACACTCAGAAGTGTTGATTCAATTCATTCCGTGCGAAAGCCGGATTCTTTCCGGCGTCTTTTGACGAACAACTGCCCTATCAGCCAGTGATGGCCGTGTAGTGGACTGCCATGGCGTTGACGGGAGCGGGGGATTAGGGTTCGATTCCGGAGAGGGAGCCTGAGAAATAGCTACCACTTCTACGGAGGGCAGCAGGCGCGCAAATTGCCCAATGTCTAAAAAAAACGATGAGGCAGCGAAAAGAAATAGAGCCGACAGTGCCTTTGGCATTGTCGTTTTCAATGGGGGATATTTAAACCCATCCAAAATCGAGTAACAATTGGAGGACAAGTCTGGTGCCAGCACCCGCGGTAATTCCAGCTCCAAAAGCGTATATTAATGCTGTTGCTGTTAAAGGGTTCGTAGTTGAATTGTGGGCCTTTGAGGCGCAATGGTTTAGTCCCGTCCACCTCGGATTGGTGACCCATGCCCTTGGGGTCCGTGAACACTCAGAAACAAGAAACACGGGAGTGGTTCCTTTCCTGATTTTCGCATGTCATGCATGCCAGGGGGCGCCCGTGATTTTTTACTGTGACTAAAAAAGTGTGACCAAAGCAGTCATTTCGACTTGAATTAGAAAGCATGGGATAACAAAGGAGCAGCCTATAGGCCACCGTTTCGGCTTTTGTTGGTTTTAACAGTCTATTGGAGATTATGGGGCTGTGCGACAAGCGCTCGAGTGCTCTCCTTTTCGGTGGCACTCGGCGCCTTTGTGGGAAATCCGCGGTTGCCTCGGCAGGCTTCGGCCTCGCAGAGAGTGCTTCCGTCTTCCCTCAACTCGCGGCATCCAGGAATGAAGGAGGGTAGTTCGGGGGAGAACGTACTGGTGCGTCAGAGGTGAAATTCTTAGACCGCACCAAGACGAACTACAGCGAAGGCATTCTTCAAGGATACCTTCCTCAATCAAGAACCAAAGTGTGGGGATCGAAGATGATTAGAGACCATTGTAGTCCACACTGCAAACGATGACACCCATGAATTGGGGAGTTTTTGGTCGTAGGCGGGGTCGGGTTCATCTCGCTCCTCGTCTCGCCAATGTATATCAATTTACGTGCATATTCTTTTTGGTCCTCGCAAGAGGTCCTTTTACGGGAATATCCTCAGCACGTTATCTGACTTCTTCACGCGAAAGCTTTGAGGTTACAGTCTCAGGGGGGAGTACGTTCGCAAGAGTGAAACTTAAAGAAATTGACGGAATGGCACCACAAGACGTGGAGCGTGCGGTTTAATTTGACTCAACACGGGGAACTTTACCAGATCCGGACAGGGTGAGGATTGACAGATTGAGTGTTCTTTCTCGATCCCCTGAATGGTGGTGCATGGCCGCTTTTGGTCGGTGGAGTGATTTGTTTGGTTGATTCCGTCAACGGACGAGATCCAAGCTGCCCAGTAGGATTCAGAATTGCCCATAGGATAGCAATCCCTTCTGCGGGTTTTACCCAATGGGGGGCGGTATTCGTTTGTATCCTTCTCTGCGGGATTCCTTGTTTTGCGCAAGGTGAGATTTTGGGCAACAGCAGGTCTGTGATGCTCCTCAATGTTCTGGGCGACACGCGCACTACAATGTCAGTGAGAACAAGAAAAACGACTTCTGTCGGACCTACTTGATCAAAAGAGTGGGAAAACCCCGGAATCACATAGACCCACTTGGGACCGAGTATTGCAATTATTGGTCGCGCAACGAGGAATGTCTCGTAGGCGCAGCTCATCAAACTGTGCCGATTACGTCCCTGCCATTTGTACACACCGCCCGTCGTTGTTTCCGATGATGGTGCAATACAGGTGATCGGACAGTCGGGTGTTTCATCTGACCGAAAGTTCACCGATATTTCTTCAATAGAGGAAGCAAAAGTCGTAACAAGGTAGCT</ns2:sequence><ns2:name>GU252211.1_Trypanosoma_lewisi_isolate_TryCC_35_18S_ribosomal_RNA_gene,_partial_sequence</ns2:name></ns2:Sequence><ns2:Sequence dsseqid="sq356" id="sq356"><ns2:sequence>ATCACTGCATTGCAGGAATCTGCGCATGGCTCATTACATCAGACGTAATCTGCCGCAAAAATCTTGCGGTCTCCGCAACATTGGATAACTTGGCGAAACGCCAAGCTAATACATGAACCAACCGGATGTTCTCTGTTCCGGTGGTGGGGCAACCCCCTACTGCCATGGGACGTCCAGCGAATGAATGAAAGTAAAACCAATGCCTTCACCGGCAGTAACACTCAGAAGTGTTGACTCAATTCATTCCGTGCGAAAGCTGGGTTTCTTACCCGGCGTCTTTTGACGAACAACTGCCCTATCAGCCAGCGATGGCCGTGTAGTGGACTGCCATGGCGTTGACGGGAGCGGGGGATTAGGGTTCGATTCCGGAGAGGGAGCCTGAGAAATAGCTACCACTTCTACGGAGGGCAGCAGGCGCGCAAATTGCCCAATGTCAAAAAAAAACGATGAGGCAGCGAAAAGAAATAGAGCCGACAGTGCTTTTGCATTGTCGTTTTCAATGGGGGATATTTAAACCCATCCAAAATCGAGTAACAATTGGAGGACAAGTCTGGTGCCAGCACCCGCGGTAATTCCAGCTCCAAAAGCGTATATTAATGCTGTTGCTGTTAAAGGGTTCGTAGTTGAATTGTGGGCCTCTAAGGCGCAATGGTTTAGTCCCATCCACTTCGGATCGGTGACCCATGCCCTTGTGGTCCGTGAACATTTCTCAGAAACAAAAAACACGGGAGTGGTACCTTTTCTGATCTTCGCATGTCATGCATGCCAGAGGGCGCCCGTGATTTTTACTGTGACTAAAAAAGTGTGACCAAAGCAGTCATTTCGACTTGAATTAGAAAGCATGGGATAACAAAGGAGCAGCCTATGGGCCACCGTTTCGGCTTTTGTTGGTTTTAAAAGTCCATTGGAGATTATGGGGCAGTGTGACAAGCGGCTGGGTGATATATTCCCACCTTCACTGTGTGGGCACTCGTCGCCTTTGTGGGAAATCCGTGGCGCTGTGGGGGCGGGCTTCGGCCTTATTGCCCTCACGCGTCGCCTTCCCTCAACTCACGGCATCCAGGAATGAAGGAGGGTAGTTCGGGGGAGAACGTACTGGTGCGTCAGAGGTGAAATTCTTAGACCGCACCAAGACGAACTACAGCGAAGGCATTCTTCAAGGATACCTTCCTCAATCAAGAACCAAAGTGTGGGGATCGAAGATGATTAGAGACCATTGTAGTCCACACTGCAAACGATGACACCCATGAATTGGGGAGTTTTTGGTCGCAGGCGTGGTCGGGTTCATCCCGTTCCTCGTCTCGCCAATGAATATCAATTTACGTGCATATTCTTTTTGGCCCTCGTTCTTTTTACGCGTGGGCCTTTAACGGGAATATCCTCAGCACGTTATCTGACTTCTTCACGCGAAAGCTTTGAGGTTACAGTCTCAGGGGGGAGTACGTTCGCAAGAGTGAAACTTAAAGAAATTGACGGAATGGCACCACAAGACGTGGAGCGTGCGGTTTAATTTGACTCAACACGGGGAACTTTACCAGATCCGGACAGGGTGAGGATTGACAGATTGAGTGTTCTTTCTCGATCCCCTGAATGGTGGTGCATGGCCGCTTTTGGTCGGTGGAGTGATTTGTTTGGTTGATTCCGTCAACGGACGAGATCCAAGCTGCCCAGTAGGATTCAGAATTGCCCATAGGATAGCAATCCCTTCCGCGGGTTTTACCCAAGGGGGGGCGGTATTCGTTTGTATCCTTCTCTGCGGGATTCCTTGTTTTGCGCAAGGTGAGATTTTGGGCAACAGCAGGTCTGTGATGCTCCTCAATATTCTGGGCGACACGCGCACTACAATGTCAGTGAGAACAAGAAAAACGACTCTTGTCGGACCTACTTGATCAAAAGAGTGGGAAAACCCCGGAATCACGTAGACCCACTTGGGACCGAGTATTGCAATTATTGGTCGCGCAACGAGGAATGTCTCGTAGGCGCAGCTCATCAAACTGTGCCGATTACGTCCCTGCCATTTGTACACACCGCCCGTCGTTGTTTCCGATGATGGTGCAATACAGGTGATCGGACAGTCGAGTGCTTCACTTGACCGAAAGTTCACCGATATTTCTTCAATAGAGGAAGCAAAAGTCGTAACAAGGTAGCTGTAGGTGAACCTGCAGCTGGAT</ns2:sequence><ns2:name>JN040988.1_Trypanosoma_erneyi_isolate_TCC1294_18S_ribosomal_RNA_gene,_partial_sequence</ns2:name></ns2:Sequence><ns2:Sequence dsseqid="sq358" id="sq358"><ns2:sequence>ATCACTGCATTGCAGGAATCTGCGCATGGCTCATTACATCAGACGTAATCTGCCGCAAAAATCTTGCGGTCTCCGCAACATTGGATAACTTGGCGAAACGCCAAGCTAATACATGAACCAACCGGATGTTCTCTGTTCCGGTGGTGGGGCAACCCCCTACTGCCATGGGACGTCCAGCGAATGAATGAAAGTAAAACCAATGCCTTCACCGGCAGTAACACTCAGAAGTGTTGACTCAATTCATTCCGTGCGAAAGCTGGGTTTCTTACCCGGCGTCTTTTGACGAACAACTGCCCTATCAGCCAGCGATGGCCGTGTAGTGGACTGCCATGGCGTTGACGGGAGCGGGGGATTAGGGTTCGATTCCGGAGAGGGAGCCTGAGAAATAGCTACCACTTCTACGGAGGGCAGCAGGCGCGCAAATTGCCCAATGTCAAAAAAAAACGATGAGGCAGCGAAAAGAAATAGAGCCGACAGTGCTTTTGCATTGTCGTTTTCAATGGGGGATATTTAAACCCATCCAAAATCGAGTAACAATTGGAGGACAAGTCTGGTGCCAGCACCCGCGGTAATTCCAGCTCCAAAAGCGTATATTAATGCTGTTGCTGTTAAAGGGTTCGTAGTTGAATTGTGGGCCTCTAAGGCGCAATGGTTTAGTCCCATCCACTTCGGATCGGTGACCCATGCCCTTGTGGTCCGTGAACATTTCTCAGAAACAAAAAACACGGGAGTGGTACCTTTTCTGATCTTCGCATGTCATGCATGCCAGAGGGCGCCCGTGATTTTTACTGTGACTAAAAAAGTGTGACCAAAGCAGTCATTTCGACTTGAATTAGAAAGCATGGGATAACAAAGGAGCAGCCTATGGGCCACCGTTTCGGCTTTTGTTGGTTTTAAAAGTCCATTGGAGATTATGGGGCAGTGTGACAAGCGGCTGGGTGATATATTCCCACCTTCACTGTGTGGGCACTCGTCGCCTTTGTGGGAAATCCGTGGCGCTGTGGGGGCGGGCTTCGGCCTTATTGCCCTCACGCGTCGCCTTCCCTCAACTCACGGCATCCAGGAATGAAGGAGGGTAGTTCGGGGGAGAACGTACTGGTGCGTCAGAGGTGAAATTCTTAGACCGCACCAAGACGAACTACAGCGAAGGCATTCTTCAAGGATACCTTCCTCAATCAAGAACCAAAGTGTGGGGATCGAAGATGATTAGAGACCATTGTAGTCCACACTGCAAACGATGACACCCATGAATTGGGGAGTTTTTGGTCGCAGGCGTGGTCGGGTTCATCCCGTTCCTCGTCTCGCCAATGAATATCAATTTACGTGCATATTCTTTTTGGCCCTCGTTCTTTTTACGCGTGGGCCTTTAACGGGAATATCCTCAGCACGTTATCTGACTTCTTCACGCGAAAGCTTTGAGGTTACAGTCTCAGGGGGGAGTACGTTCGCAAGAGTGAAACTTAAAGAAATTGACGGAATGGCACCACAAGACGTGGAGCGTGCGGTTTAATTTGACTCAACACGGGGAACTTTACCAGATCCGGACAGGGTGAGGATTGACAGATTGAGTGTTCTTTCTCGATCCCCTGAATGGTGGTGCATGGCCGCTTTTGGTCGGTGGAGTGATTTGTTTGGTTGATTCCGTCAACGGACGAGATCCAAGCTGCCCAGTAGGATTCAGAATTGCCCATAGGATAGCAATCCCTTCCGCGGGTTTTACCCAAGGGGGGGCGGTATTCGTTTGTATCCTTCTCTGCGGGATTCCTTGTTTTGCGCAAGGTGAGATTTTGGGCAACAGCAGGTCTGTGATGCTCCTCAATGTTCTGGGCGACACGCGCACTACAATGTCAGTGAGAACAAGAAAAACGACTCTTGTCGGACCTACTTGATCAAAAGAGTGGGAAAACCCCGGAATCACGTAGACCCACTTGGGACCGAGTATTGCAATTATTGGTCGCGCAACGAGGAATGTCTCGTAGGCGCAGCTCATCAAACTGTGCCGATTACGTCCCTGCCATTTGTACACACCGCCCGTCGTTGTTTCCGATGATGGTGCAATACAGGTGATCGGACAGTCGAGTGCTTCACTTGACCGAAAGTTCACCGATATTTCTTCAATAGAGGAAGCAAAAGTCGTAACAAGGTAGCTGTAGGTGAACCTGCAGCTGGAT</ns2:sequence><ns2:name>JN040989.1_Trypanosoma_erneyi_isolate_TCC1946_18S_ribosomal_RNA_gene,_partial_sequence</ns2:name></ns2:Sequence><ns2:Sequence dsseqid="sq360" id="sq360"><ns2:sequence>ATCACTGCATTGCAGGAATCTGCGCATGGCTCATTACATCAGACGTAATCTGCCGCAAAAATCTTGCGGTCTCCGCAACATTGGATAACTTGGCGAAACGCCAAGCTAATACATGAACCAACCGGATGTTCTCTGTTCCGGTGGTGGGGCAACCCCCTACTGCCATGGGACGTCCAGCGAATGAATGAAAGTAAAACCAATGCCTTCACCGGCAGTAACACTCAGAAGTGTTGACTCAATTCATTCCGTGCGAAAGCTGGGTTTCTTACCCGGCGTCTTTTGACGAACAACTGCCCTATCAGCCAGCGATGGCCGTGTAGTGGACTGCCATGGCGTTGACGGGAGCGGGGGATTAGGGTTCGATTCCGGAGAGGGAGCCTGAGAAATAGCTACCACTTCTACGGAGGGCAGCAGGCGCGCAAATTGCCCAATGTCAAAAAAAAACGATGAGGCAGCGAAAAGAAATAGAGCCGACAGTGCTTTTGCATTGTCGTTTTCAATGGGGGATATTTAAACCCATCCAAAATCGAGTAACAATTGGAGGACAAGTCTGGTGCCAGCACCCGCGGTAATTCCAGCTCCAAAAGCGTATATTAATGCTGTTGCTGTTAAAGGGTTCGTAGTTGAATTGTGGGCCTCTAAGGCGCAATGGTTTAGTCCCATCCACTTCGGATCGGTGACCCATGCCCTTGTGGTCCGTGAACATTTCTCAGAAACAAAAAACACGGGAGTGGTACCTTTTCTGATCTTCGCATGTCATGCATGCCAGAGGGCGCCCGTGATTTTTACTGTGACTAAAAAAGTGTGACCAAAGCAGTCATTTCGACTTGAATTAGAAAGCATGGGATAACAAAGGAGCAGCCTATGGGCCACCGTTTCGGCTTTTGTTGGTTTTAAAAGTCCATTGGAGATTATGGGGCAGTGTGACAAGCGGCTGGGTGATATATTCCCACCTTCACTGTGTGGGCACTCGTCGCCTTTGTGGGAAATCCGTGGCGCTGTGGGGGCGGGCTTCGGCCTTATTGCCCTCACGCGTCGCCTTCCCTCAACTCACGGCATCCAGGAATGAAGGAGGGTAGTTCGGGGGAGAACGTACTGGTGCGTCAGAGGTGAAATTCTTAGACCGCACCAAGACGAACTACAGCGAAGGCATTCTTCAAGGATACCTTCCTCAATCAAGAACCAAAGTGTGGGGATCGAAGATGATTAGAGACCATTGTAGTCCACACTGCAAACGATGACACCCATGAATTGGGGAGTTTTTGGTCGCAGGCGTGGTCGGGTTCATCCCGTTCCTCGTCTCGCCAATGAATATCAATTTACGTGCATATTCTTTTTGGCCCTCGTTCTTTTTACGCGTGGGCCTTTAACGGGAATATCCTCAGCACGTTATCTGACTTCTTCACGCGAAAGCTTTGAGGTTACAGTCTCAGGGGGGAGTACGTTCGCAAGAGTGAAACCTAAAGAAATTGACGGAATGGCACCACAAGACGTGGAGCGTGCGGTTTAATTTGACTCAACACGGGGAACTTTACCAGACCCGGACAGGGTGAGGATTGACAGATTGAGTGTTCTTTCTCGATCCCCTGAATGGTGGTGCATGGCCGCTTTTGGTCGGTGGAGTGATTTGTTTGGTTGATTCCGTCAACGGACGAGATCCAAGCTGCCCAGTAGGATTCAGAATTGCCCATAGGATAGCAATCCCTTCCGCGGGTTTTACCCAAGGGGGGGCGGTATTCGTTTGTATCCTTCTCTGCGGGATTCCTTGTCTTGCGCAAGGTGAGATTTTGGGCAACAGCAGGTCTGTGATGCTCCTCAATGTTCTGGGCGACACGCGCACTACAATGTCAGTGAGAACAAGAAAAACGACTCTTGTCGGACCTACTTGATCAAAAGAGTGGGAAAACCCCGGAATCACGTAGACCCACTTGGGACCGAGTATTGCAATTATTGGTCGCGCAACGAGGAATGTCTCGTAGGCGCAGCTCATCAAACTGTGCCGATTACGTCCCTGCCATTTGTACACACCGCCCGTCGTTGTTTCCGATGATGGTGCAATACAGGTGATCGGACAGTCGAGTGCTTCACTTGACCGAAAGTTCACCGATATTTCTTCAATAGAGGAAGCAAAAGTCGTAACAAGGTAGCTGTAGGTGAACCTGCAGCTGGAT</ns2:sequence><ns2:name>JN040987.1_Trypanosoma_erneyi_isolate_TCC1293_18S_ribosomal_RNA_gene,_partial_sequence</ns2:name></ns2:Sequence><ns2:Sequence dsseqid="sq362" id="sq362"><ns2:sequence>GTCATATGCTTGTTTCAAGGACTTAGCCATGCATGCCTCAGAATCACTGCATTGCAGGAATCTGCGCATGGCTCATTACATCAGACGTAATCTGCCGCAAAAATTTTGCGGTCTCCGCAACATTGGATAACTTGGCGAAACGCCAAGCTAATACATGAACCAACGGGGCGCTCTCTGTTCCGGCGGTGGGGCAACTCACCGCCTTGGGACGCCCAGCGAATGAATGAAAGTAAAACCAATGCCTTCACTGGCAGTAACACCCAGAAGTGTTGACTCAATTCATTCCGTGCGAAAGCCGGGTTATTTACCCGGCGTCTTTTGACGAACAACTGCCCTATCAGCCAGCGATGGCCGTGTAGTGGACTGCCATGGCGTTGACGGGAGCGGGGGATTAGGGTTCGATTCCGGAGAGGGAGCCTGAGAAATAGCTACCACTTCTACGGAGGGCAGCAGGCGCGCAAATTGCCCAATGTCGAAAAAAAACGATGAGGCAGCGAAAAGAAATAGAGCCGACAGTACCTTTTGGTATTGTCGTTTTCAATGGGGGATATTTAAATCCATCGAAAATCGAGTAACAATTGGAGGACAAGTCTGGTGCCAGCACCCGCGGTAATTCCAGCTCCAAAAGCGTATATTAATGCTGTTGCTGTTAAAGGGTTCGTAGTTGAATTGTGGGCCTTTGAGGCGCAATGGTTTTGTCCCGTCCACTTCGGATTGGTGACCCATGCCCTTGAGGTCCGTGAACACACAGAAACAAGAAACACGGGAGCGGTACCCTTCCTGATTTTCGCATGTCATGCATGCCAGGGGGCGCCCGTGATTTTTACTGTGACTAAAAAAGTGTGACCAAAGCAGTCAGTCGACTTGAATTAGAAAGCATGGGATAACAAAGGAGCAGCCTATGGGCCACCGTTTCGGCTTTTGTTGGTTTTAAAAGTCCATTGGAGATTATGGAACTGTGTGACAAGCGGCTGGGTGTTATTCCCCCTTTACTGGGGGGCACCCGTCGCCTTCGTGGGAAATCCGTGTCGAGTTAAAGGGGCTTCGGCTTTCTTGATTCGGCACCTTCCCATGACTCGCGGTTTCCAGGAATGAAGGAGGGTAGTTCGGGGGAGAACGTACTGGGGCGTCAGAGGTGAAATTCTTAGACCGCACCAAGACGAACTACAGCGAAGGCATTCTTCAAGGATACCTTCCTCAATCAAGAACCAAAGTGTGGGGATCGAAGATGATTAGAGACCATTGTAGTCCACACTGCAAACGATGACACCCATGAATTGGGGAGTTTTTTGGTCGTAGGCGAGGTCGGGCTTAGCCCCGTTCTCTCGTTTCGCCAATATATATCAATTTACGTGCATATTCTTTTCGGCCTCCTTTAACCGGGAGGTCTCTAACGGGAATATCCTCAGCACGTTATCTGACTTCTTCACGCGAAAGCTTTGAGGTTACAGTCTCAGGGGGGAGTACGTTCGCAAGAGTGAAACTTAAAGAAATTGACGGAATGGCACCACAAGACGTGGAGCGTGCGGTTTAATTTGACTCAACACGGGGAACTTTACCAGATCCGGACAGGGTGAGGATTGACAGATTGAGTGTTCTTTCTCGATCCCCTGAATGGTGGTGCATGGCCGCTTTTGGTCGGTGGAGTGATTTGTTTGGTTGATTCCGTCAACGGACGAGATCCAAGCTGCCCAGTAGGATTCAGAATTGCCCATAGGATAGCAATCCCTTCCGCGGGTTTTACCCAAGGGGGGGCGGTATTCGTTTGTATCCTTCTCTGCGGGATTCCTTGTTTTGCACAAGGTGAGATTTTGGGCAACAGCAGGTCTGTGATGCTCCTCAATGTTCTGGGCGACACGCGCACTACAATGTCAGTGAGAACAAGAAAAACGACTTTGGTCGAACCTACTTGATCAAAAGAGTGGGGAAACCCCGGAATCACATAGACCCACTTGGGACCGAGTATTGCAATTATTGGTCGCGCAACGAGGAATGTCTCGTAGGCGCAGCTCATCAAACTGTGCCGATTACGTCCCTGCCATTTGTACACACCGCCCGTCGTTGTTTCCGATGATGGTGCAATACAGGTGATCGGACAGTCGAGTGTCTCACTCGACCGAAAGTTCACCGATATTTCTTCAATAGAGGAAGCAAAAGTCGTAACAAGGTAGC</ns2:sequence><ns2:name>JN006854.1_Trypanosoma_corvi_isolate_BUT17_18S_ribosomal_RNA_gene,_partial_sequence</ns2:name></ns2:Sequence><ns2:Sequence dsseqid="sq364" id="sq364"><ns2:sequence>GTCATATGCTTGTTTCAAGGACTTAGCCATGCATGCCTCAGAATCACTGCATTGCAGGAATCTGCGCATGGCTCATTACATCAGACGTAATCTGCCGCAAAAATCTTGCGGTCTCCGCAACATTGGATAACTTGGCGAAACGCCAAGCTAATACATGAACCAACGGGGCGCTCTCTGTTCCGGCGGTGGGGCAACTCACCGCCTTGGGACGCCCAGCGAATGAATGAAAGTAAAACCAATGCCTTCACTGGCAGTAACACCCAGAAGTGTTGACTCAATTCATTCCGTGCGAAAGCCGGGTTTTTTACCCGGCGTCTTTTGACGAACAACTGCCCTATCAGCCAGCGATGGCCGTGTAGTGGACTGCCATGGCGTTGACGGGAGCGGGGGATTAGGGTTCGATTCCGGAGAGGGAGCCTGAGAAATAGCTACCACTTCTACGGAGGGCAGCAGGCGCGCAAATTGCCCAATGTCAAAAAAAAACGATGAGGCAGCGAAAAGAAATAGAGCCGACAGTACCTTTTGGTATTGTCGTTTTCAATGGGGGATATTTAAATCCATCGAAAATCGAGTAACAATTGGAGGACAAGTCTGGTGCCAGCACCCGCGGTAATTCCAGCTCCAAAAGCGTATATTAATGCTGTTGCTGTTAAAGGGTTCGTAGTTGAATTGTGGGCCTTTGAGGCGCAATGGTTTTGTCCCGTCCACTTCGGATTGGTGACCCATGCCCTTGAGGTCCGTGAACACACAGAAACAAGAAACACGGGAGTGGTACCCTTCCTGATTTTCGCATGTCATGCATGCCAGGGGGCGCCCGTGATTTTTACTGTGACTAAAAAAGTGTGACCAAAGCAGTCAGTCGACTTGAATTAGAAAGCATGGGATAACAAAGGAGCAGCCTATGGGCCACCGTTTCGGCTTTTGTTGGTTTTAAAAGTCCATTGGAGATTATGGAACTGTGTGACAAGCGACTGGGTGTTATTCCCCCTTTACTGGGGGGCACCCGTCGCCTTCATGAGAAATCCGTGTCGAGTTAAAGGGGCTTCGGCTTTCTTGATTCGGCACCTTCTCATGACTCGCGGTTTCCAGGAATGAAGGAGGGTAGTTCGGGGGAGAACGTACTGGGGCGTCAGAGGTGAAATTCTTAGACCGCACCAAGACGAACTACAGCGAAGGCATTCTTCAAGGATACCTTCCTCAATCAAGAACCAAAGTGTGGGGATCGAAGATGATTAGAGACCATTGTAGTCCACACTGCAAACGATGACACCCATGAATTGGGGAGTTTTTTGGTCGTAGGCGAGGTCGGGCTTAGCCCCGTTCTCTCGTTTCGCCAATATATATCAATTTACGTGCATATTCTTTTCGGCCTCCTTTAACCGGGGGGTCTCTAACGGGAATATCCTCAGCACGTTATCTGACTTCTTCACGCGAAAGCTTTGAGGTTACAGTCTCAGGGGGGAGTACGTTCGCAAGAGTGAAACTTAAAGAAATTGACGGAATGGCACCACAAGACGTGGAGCGTGCGGTTTAATTTGACTCAACACGGGGAACTTTACCAGATCCGGACAGGGTGAGGATTGACAGATTGAGTGTTCTTTCTCGATCCCCTGAATGGTGGTGCATGGCCGCTTTTGGTCGGTGGAGTGATTTGTTTGGTTGATTCCGTCAACGGACGAGATCCAAGCTGCCCAGTAGGATTCAGAATTGCCCATAGGATAGCAATCCCTTCCGCGGGTTTTACCCAAGGGGGGGCGGTATTCGTTTGTATCCTTCTCTGCGGGATTCCTTGTTTTGCACAAGGTGAGATTTTGGGCAACAGCAGGTCTGTGATGCTCCTCAATGTTCTGGGCGACACGCGCACTACAATGTCAGTGAGAACAAGAAAAACGACTTTGGTCGAACCTACTTGATCAAAAGAGTGGGGAAACCCCGGAATCACATAGACCCACTTGGGACCGAGTATTGCAATTATTGGTCGCGCAACGAGGAATGTCTCGTAGGCGCAGCTCATCAAACTGTGCCGATTACGTCCCTGCCATTTGTACACACCGCCCGTCGTTGTTTCCGATGATGGTGCAATACAGGTGATCGGACAGTCGAGTGTCTCACTCGACCGAAAGTTCACCGATATTTCTTCAATAGAGGAAGCAAAAGTCGTAACAAGGTAGC</ns2:sequence><ns2:name>JN006840.1_Trypanosoma_sp._LZ-2011_isolate_PAS108_18S_ribosomal_RNA_gene,_partial_sequence</ns2:name></ns2:Sequence><ns2:Sequence dsseqid="sq366" id="sq366"><ns2:sequence>GTCATATGCTTGTTTCAAGGACTTAGCCATGCATGCCTCAGAATCACTGCATTGCAGGAATCTGCGCATGGCTCATTACATCAGACGTAATCTGCCGCAAAAATCTTGCGGTCTCCGCAACATTGGATAACTTGGCGAAACGCCAAGCTAATACATGAACCAAAGGGGCGCTCTCTGTTCCGGCGGTGGGGCAACTCACCGCCTTGGGACGCCCAGCGAATGAATGAAAGTAAAACCAATGCCTTCACTGGCAGTAACACCCAGAAGTGTTGACTCAATTCATTCCGTGCGAAAGCCGGGTTTTTTACCCGGCGTCTTTTGACGAACAACTGCCCTATCAGCCAGCGATGGCCGTGTAGTGGACTGCCATGGCGTTGACGGGAGCGGGGGATTAGGGTTCGATTCCGGAGAGGGAGCCTGAGAAATAGCTACCACTTCTACGGAGGGCAGCAGGCGCGCAAATTGCCCAATGTCAAAAAAAAACGATGAGGCAGCGAAAAGAAATAGAGCCGACAGTACCTTTTGGTATTGTCGTTTTCAATGGGGGATATTTAAATCCATCGAAAATCGAGTAACAATTGGAGGACAAGTCTGGTGCCAGCACCCGCGGTAATTCCAGCTCCAAAAGCGTATATTAATGCTGTTGCTGTTAAAGGGTTCGTAGTTGAATTGTGGGCCTTTGAGGCGCAATGGTTTTGTCCCGTCCACTTCGGATTGGTGACCCATGCCCTTGAGGTCCGTGAACACACAGAAACAAGAAACACGGGAGTGGTACCCTTCCTGATTTTCGCATGTCATGCATGCCAGGGGGCGCCCGTGATTTTTACTGTGACTAAAAAAGTGTGACCAAAGCAGTCATTCGACTTGAATTAGAAAGCATGGGATAACAAAGGAGCAGCCTATGGGCCACCGTTTCGGCTTTTGTTGGTTTTAAAAGTCCATTGGAGATTATGGAACTGTGTGACAAGCGGCTGGGGTGTTGTTCCCCCTTTACTGGGGGGCACCCGTCGCCTTCGTGGGAAATCCGTGTCGAGTTAAAGGGGCTTCGGCTTTCCTTGATTCGGCACCTTCCCACGACTCGCGGTTTCCAGGAATGAAGGAGGGTAGTTCGGGGGAGAACGTACTGGGGCGTCAGAGGTGAAATTCTTAGACCGCACCAAGACGAACTACAGCGAAGGCATTCTTCAAGGATACCTTCCTCAATCAAGAACCAAAGTGTGGGGATCGAAGATGATTAGAGACCATTGTAGTCCACACTGCAAACGATGACACCCATGAATTGGGGAGTTTTTTGGTCGTAGGCGAGGTCGGGCTTAGCCCGTTCTCTCGTTTCGCCAATATATATCAATTTACGTGCATATTCTTTTCGGCCTCCTTTAACCGGGAGGTCTCTAACGGGAATATCCTCAGCACGTTATCTGACTTCTTCACGCGAAAGCTTTGAGGTTACAGTCTCAGGGGGGAGTACGTTCGCAAGAGTGAAACTTAAAGAAATTGACGGAATGGCACCACAAGACGTGGAGCGTGCGGTTTAATTTGACTCAACACGGGGAACTTTACCAGATCCGGACAGGGTGAGGATTGACAGATTGAGTGTTCTTTCTCGATCCCCTGAATGGTGGTGCATGGCCGCTTTTGGTCGGTGGAGTGATTTGTTTGGTTGATTCCGTCAACGGACGAGATCCAAGCTGCCCAGTAGGATTCAGAATTGCCCATAGGATAGCAATCCCTTCCGCGGGTTTTACCCAAGGGGGGGCGGTATTCGTTTGTATCCTTCTCTGCGGGATTCCTTGTTTTGCACAAGGTGAGATTTTGGGCAACAGCAGGTCTGTGATGCTCCTCAATGTTCTGGGCGACACGCGCACTACAATGTCAGTKAGAACAAGAAAAACGACTTTGGTCGAACCTACTTGATCAAAAGAGTGGGGAAACCCCGGAATCACATAGACCCACTTGGGACCGAGTATTGCAATTATTGGTCGCGCAACGAGGAATGTCTCGTAGGCGCAGCTCATCAAACTGTGCCGATTACGTCCCTGCCATTTGTACACACCGCCCGTCGTTGTTTCCGATGATGGTGCAATACAGGTGATCGGACAGTCGAGTGTCTCACTCGACCGAAAGTTCACCGATATTTCTTCAATAGAGGAAGCAAAAGTCGTAACAAGGTAGC</ns2:sequence><ns2:name>JN006844.1_Trypanosoma_sp._LZ-2011_isolate_OA8_18S_ribosomal_RNA_gene,_partial_sequence</ns2:name></ns2:Sequence><ns2:Sequence dsseqid="sq368" id="sq368"><ns2:sequence>GTCATATGCTTGTTTCAAGGACTTAGCCATGCATGCCTCAGAATCACTGCATTGCAGGAATCTGCGCATGGCTCATTACATCAGACGTAATCTGCCGCAAAAATTTTGCGGTCTCCGCAACATTGGATAACTTGGCGAAACGCCAAGCTAATACATGAACCAACGGGGCGCTCTCTGTTCCGGCGGTGGGGCAACTCACCGCCTTGGGACGCCCAGCGAATGAATGAAAGTAAAACCAATGCCTTCACTGGCAGTAACACCCAGAAGTGTTGACTCAATTCATTCCGTGCGAAAGCCGGGTTTTTTACCCGGCGTCTTTTGACGAACAACTGCCCTATCAGCCAGCGATGGCCGTGTAGTGGACTGCCATGGCGTTGACGGGAGCGGGGGATTAGGGTTCGATTCCGGAGAGGGAGCCTGAGAAATAGCTACCACTTCTACGGAGGGCAGCAGGCGCGCAAATTGCCCAATGTCAAAAAAAAACGATGAGGCAGCGAAAAGAAATAGAGCCGACAGTACCTTTTGGTATTGTCGTTTTCAATGGGGGATATTTAAATCCATCGAAAATCGAGTAACAATTGGAGGACAAGTCTGGTGCCAGCACCCGCGGTAATTCCAGCTCCAAAAGCGTATATTAATGCTGTTGCTGTTAAAGGGTTCGTAGTTGAATTGTGGGCCTTTGAGGCGCAATGGTTTTGTCCCGTCCACTTCGGATTGGTGACCCATGCCCTTGAGGTCCGTGAACACACAGAAACAAGAAACACGGGAGTGGTACCCTTCCTGATTTTCGCATGTCATGCATGCCAGGGGGCGCCCGTGATTTTTACTGTGACTAAAAAAGTGTGACCAAAGCAGTCAGTCGACTTGAATTAGAAAGCATGGGATAACAAAGGAGCAGCCTATGGGCCACCGTTTCGGCTTTTGTTGGTTTTAAAAGTCCATTGGAGATTATGGAACTGTGTGACAAGCGGCTGGGTGTTATTCCCCCTTTACTGGGGGGCACCCGTCGCCTTCGTGGGAAATCCGTGTCGAGTTAAAGGGGCTTCGGCTTTCTTGGTTCGGCACCTTCTCATGACTCGCGGTTTCCAGGAATGAAGGAGGGTAGTTCGGGGGAGAACGTACTGGGGCGTCAGAGGTGAAATTCTTAGACCGCACCAAAGACGAACTACAGCGAAGGCATTCTTCAAGGATACCTTCCTCAATCAAGAACCAAAGTGTGGGGATCGAAGATGATTAGAGACCATTGTAGTCCACACTGCAAACGATGACACCCATGAATTGGGGAGTTTTTTGGTCGTAGGCGAGGTCGGGCTTAGCCCCGTTCTCTCGTTTCGCCAATATATATCAATTTACGTGCATATTCTTTTCGGCCTCCTTTAACCGGGAGGTCTCTAACGGGAATATCCTCAGCACGTTATCTGACTTCTTCACGCGAAAGCTTTGAGGTTACAGTCTCAGGGGGGAGTACGTTCGCAAGAGTGAAACTTAAAGAAATTGACGGAATGGCACCACAAGACGTGGAGCGTGCGGTTTAATTTGACTCAACACGGGGAACTTTACCAGATCCGGACAGGGTGAGGATTGACAGATTGAGTGTTCTTTCTCGATCCCCTGAATGGTGGTGCATGGCCGCTTTTGGTCGGTGGAGTGATTTGTTTGGTTGATTCCGTCAACGGACGAGATCCAAGCTGCCCAGTAGGATTCAGAATTGCCCATAGGATAGCAATCCCTTCCGCGGGTTTTACCCAAGGGGGGGCGGTATTCGTTTGTATCCTTCTCTGCGGGATTCCTTGTTTTGCACAAGGTGAGATTTTGGGCAACAGCAGGTCTGTGATGCTCCTCAATGTTCTGGGCGACACGCGCACTACAATGTCAGTGAGAACAAGAAAAACGACTTTGGTCGAACCTACTTGATCAAAAGAGTGGGGAAACCCCGGAATCACATAGACCCACTTGGGACCGAGTATTGCAATTATTGGTCGCGCAACGAGGAATGTCTCGTAGGCGCAGCTCATCAAACTGTGCCGATTACGTCCCTGCCATTTGTACACACCGCCCGTCGTTGTTTCCGATGATGGTGCAATACAGGTGATCGGACAGTCGAGTGTCTCACTCGACCGAAAGTTCACCGATATTTCTTCAATAGAGGAAGCAAAAGTCGTAACAAGGTAGC</ns2:sequence><ns2:name>JN006842.1_Trypanosoma_sp._LZ-2011_isolate_PAS95_18S_ribosomal_RNA_gene,_partial_sequence</ns2:name></ns2:Sequence><ns2:Sequence dsseqid="sq370" id="sq370"><ns2:sequence>GTCATATGCTTGTTTCAAGGACTTAGCCATGCATGCCTCAGAATCACTGCATTGCAGGAATCTGCGCATGGCTCATTACATCAGACGTAATCTGCCGCAAAAATTTTGCGGTCTCCGCAACATTGGATAACTTGGCGAAACGCCAAGCTAATACATGAACCAACGGGGCGCTCTCTGTTCCGGCGGTGGGGCAACTCACCGCCTTGGGACGCCCAGCGAATGAATGAAAGTAAAACCAATGCCTTCACTGGCAGTAACACCCAGAAGTGTTGACTCAATTCATTCCGTGCGAAAGCCGGGTTTTTTACCCGGCGTCTTTTGACGAACAACTGCCCTATCAGCCAGCGATGGCCGTGTAGTGGACTGCCATGGCGTTGACGGGAGCGGGGGATTAGGGTTCGATTCCGGAGAGGGAGCCTGAGAAATAGCTACCACTTCTACGGAGGGCAGCAGGCGCGCAAATTGCCCAATGTCAAAAAAAAACGATGAGGCAGCGAAAAGAAATAGAGCCGACAGTACCTTTTGGTATTGTCGTTTTCAATGGGGGATATTTAAATCCATCGAAAATCGAGTAACAATTGGAGGACAAGTCTGGTGCCAGCACCCGCGGTAATTCCAGCTCCAAAAGCGTATATTAATGCTGGTTGCTGTTAAAGGGTTCGTAGTTGAATTGTGGGCCTTTGAGGCGCAATGGTTTTGTCCCGTCCACTTCGGATTGGTGACCCATGCCCTTGAGGTCCGTGAACACACAGAAACAAGAAACACGGGAGTGGTACCCTTCCTGATTTTCGCATGTCATGCATGCCAGGGGGCGCCCGTGATTTTTACTGTGACTAAAAAAGTGTGACCAAAGCAGTCAGTCGACTTGAATTAGAAAGCATGGGATAACAAAGGAGCAGCCTATGGGCCACCGTTTCGGCTTTTGTTGGTTTTAAAAGTCCATTGGAGATTATGGAACTGTGTGACAAGCGGCTGGGTGTTATTCCCCCTTTACTGGGGGGCACCCGTCGCCTTCGTGGGAAATCCGTGTCGAGTTAAAGGGGCTTCGGCTTTCTTGGTTCGGCACCTTCTCATGACTCGCGGTTTCCAGGAATGAAGGAGGGTAGTTCGGGGGAGAACGTACTGGGGCGTCAGAGGTGAAATTCTTAGACCGCACCAAGACGAACTACAGCGAAGGCATTCTTCAAGGATACCTTCCTCAATCAAGAACCAAAGTGTGGGGATCGAAGATGATTAGAGACCATTGTAGTCCACACTGCAAACGATGACACCCATGAATTGGGGAGTTTTTTGGTCGTAGGCGAGGTCGGGCTTAGCCCCGTTCTCTCGTTTCGCCAATATATATCAATTTACGTGCATATTCTTTTCGGCCTCCTTTAACCGGGAGGTCTCTAACGGGAATATCCTCAGCACGTTATCTGACTTCTTCACGCGAAAGCTTTGAGGTTACAGTCTCAGGGGGGAGTACGTTCGCAAGAGTGAAACTTAAAGAAATTGACGGAATGGCACCACAAGACGTGGAGCGTGCGGTTTAATTTGACTCAACACGGGGAACTTTACCAGATCCGGACAGGGTGAGGATTGACAGATTGAGTGTTCTTTCTCGATCCCCTGAATGGTGGTGCATGGCCGCTTTTGGTCGGTGGAGTGATTTGTTTGGTTGATTCCGTCAACGGACGAGATCCAAGCTGCCCAGTAGGATTCAGAATTGCCCATAGGATAGCAATCCCTTCCGCGGGTTTTACCCAAGGGGGGGCGGTATTCGTTTGTATCCTTCTCTGCGGGATTCCTTGTTTTGCACAAGGTGAGATTTTGGGCAACAGCAGGTCTGTGATGCTCCTCAATGTTCTGGGCGACACGCGCACTACAATGTCAGTGAGAACAAGAAAAACGACTTTGGTCGAACCTACTTGATCAAAAGAGTGGGGAAACCCCGGAATCACATAGACCCACTTGGGACCGAGTATTGCAATTATTGGTCGCGCAACGAGGAATGTCTCGTAGGCGCAGCTCATCAAACTGTGCCGATTACGTCCCTGCCATTTGTACACACCGCCCGTCGTTGTTTCCGATGATGGTGCAATACAGGTGATCGGACAGTCGAGTGTCTCACTCGACCGAAAGTTCACCGATATTTCTTCAATAGAGGAAGCAAAAGTCGTAACAAGGTAGC</ns2:sequence><ns2:name>JN006841.1_Trypanosoma_sp._LZ-2011_isolate_PAS94_18S_ribosomal_RNA_gene,_partial_sequence</ns2:name></ns2:Sequence><ns2:Sequence dsseqid="sq372" id="sq372"><ns2:sequence>TAGTCATATGCTTGTTTCAAGGACTTAGCCATGCATGCCTCAGAATCACTGCATTGCAGGAATCTGCGCATGGCTCATTACATCAGACGTAATCTGCCGCAAAAATTTTGCGGTCTCCGCAACATTGGATAACTTGGCGAAAAGCCAAGCTAATACATGAACCAACGGGGCGCTCTCTGTTCCGGCGGTGGGGCAACTCACCGCCTTGGGACGCCCAGCGAATGAATGAAAGTAAAACCAATGCCTTCACTGGCAGTAACACCCAGAAGTGTTGACTCAATTCATTCCGTGCGAAAGCCGGGTTTTTTACTCGGCGTCTTTTGACGAACAACTGCCCTATCAGCCAGCGATGGCCGTGTAGTGGACTGCCATGGCGTTGACGGGAGCGGGGGATTAGGGTTCGATTCCGGAGAGGGAGCCTGAGAAATAGCTACCACTTCTACGGAGGGCAGCAGGCGCGCAAATTGCCCAATGTCAAAAAAAAACGATGAGGCAGCGAAAAGAAATAGAGCCGACAGTACCTTTTGGTATTGTCGTTTTCAATGGGGGATATTTAAATCCATCGAAAATCGAGTAACAATTGGAGGACAAGTCTGGTGCCAGCACCCGCGGTAATTCCAGCTCCAAAAGCGTATATTAATGCTGTTGCTGTTAAAGGGTTCGTAGTTGAATTGTGGGCCTTTGAGGCGCAATGGTTTTGTCCCGTCCACTTCGGATTGGTGACCCATGCCCTTGAGGTCCGTGAACACACAGAAACAAGAAACACGGGAGTGGTACCCTTCCTGATTTTCGCATGTCATGCATGCCAGGGGGCGCCCGTGATTTTTACTGTGACTAAAAAAGTGTGACCAAAGCAGTCAGTCGACTTGAATTAGAAAGCATGGGATAACAAAGGAGCAGCCTATGGGCCACCGTTTCGGCTTTTGTTGGTTTTAAAAGTCCATTGGAGATTATGGAACTGTGTGACAAGTGGCTGGGTGTTATTCCCCCTTTACTGGGGGCACCCGTCGCCTTCGTGGGAAATCCGTGTCGGGTTAAAGGGGCTTCGGCTTTCTTGATTCGGCACCTTCTCATGACTCGCGGTTTCCAGGAATGAAGGAGGGTAGTTCGGGGGAGAACGTACTGGGGCGTCAGAGGTGAAATTCTTAGACCGCACCAAGACGAACTACAGCGAAGGCATTCTTCAAGGATACCTTCCTCAATCAAGAACCAAAGTGTGGGGATCGAAGATGATTAGAGACCATTGTAGTCCACACTGCAAACGATGACACCCATGAATTGGGGAGTTTTTTGGTCGTAGGCGAGGTCGGGCTTAGCCCCGTTCTCTCGTTTCGCCAATATATATCAATTTACGTGCATATTCTTTTCGGCCTCCTTTAACCGGGGGGTCTCTTACGGGAATATCCTCAGCACGTTATCTGACTTCTTCACGCGAAAGCTTTGAGGTTACAGTCTCAGGGGGGAGTACGTTCGCAAGAGTGAAACTTAAAGAAATTGACGGAATGGCACCACAAGACGTGGAGCGTGCGGTTTAATTTGACTCAACACGGGGAACTTTACCAGATCCGGACAGGGTGAGGATTGACAGATTGAGTGTTCTTTCTCGATCCCCTGAATGGTGGTGCATGGCCGCTTTTGGTCGGTGGAGTGATTTGTTTGGTTGATTCCGTCAACGGACGAGATCCAAGCTGCCCAGTAGGATTCAGAATTGCCCATAGGATAGCAATCCCTTCCGCGGGTTTTACCCAAGGGGGGGCGGTATTCGTTTGTATCCTTCTCTGCGGGATTCCTTGTTTTGCACAAGGTGAGATTTTGGGCAACAGCAGGTCTGTGATGCTCCTCAATGTTCTGGGCGACACGCGCACTACAATGTCAGTGAGAACAAGAAAAACGACTTTGGTCGAACCTACTTGATCAAAAGAGTGGGGAAACCCCGGAATCACATAGACCCACTTGGGACCGAGTATTGCAATTATTGGTCGCGCAACGAGGAATGTCTCGTAGGCGCAGCTCATCAAACTGTGCCGATTACGTCCCTGCCATTTGTACACACCGCCCGTCGTTGTTTCCGATGATGGTGCAATACAGGTGATCGGACAGTCGAGTGTCTCACTCGACCGAAAGTTCACCGATATTTCTTCAATAGAGGAAGCAAAAGTCGTAACAAGGTAGCT</ns2:sequence><ns2:name>HQ909083.1_Trypanosoma_culicavium_isolate_CUL24_18S_ribosomal_RNA_gene,_partial_sequence</ns2:name></ns2:Sequence><ns2:Sequence dsseqid="sq374" id="sq374"><ns2:sequence>TAGTCATATGCTTGTTTCAAGGACTTAGCCATGCATGCCTCAGAATCACTGCATTGCAGGAATCTGCGCATGGCTCATTACATCAGACGTAATCTGCCGCAAAAATTTTGCGGTCTCCGCAACATTGGATAACTTGGCGAAAAGCCAAGCTAATACATGAACCAACGGGGCGCTCTCTGTTCCGGCGGTGGGGCAACTCACCGCCTTGGGACGCCCAGCGAATGAATGAAAGTAAAACCAATGCCTTCACTGGCAGTAACACCCAGAAGTGTTGACTCAATTCATTCCGTGCGAAAGCCGGGTTTTTTACTCGGCGTCTTTTGACGAACAACTGCCCTATCAGCCAGCGATGGCCGTGTAGTGGACTGCCATGGCGTTGACGGGAGCGGGGGATTAGGGTTCGATTCCGGAGAGGGAGCCTGAGAAATAGCTACCACTTCTACGGAGGGCAGCAGGCGCGCAAATTGCCCAATGTCAAAAAAAAACGATGAGGCAGCGAAAAGAAATAGAGCCGACAGTACCTTTTGGTATTGTCGTTTTCAATGGGGGATATTTAAATCCATCGAAAATCGAGTAACAATTGGAGGACAAGTCTGGTGCCAGCACCCGCGGTAATTCCAGCTCCAAAAGCGTATATTAATGCTGTTGCTGTTAAAGGGTTCGTAGTTGAATTGTGGGCCTTTGAGGCGCAATGGTTTTGTCCCGTCCACTTCGGATTGGTGACCCATGCCCTTGAGGTCCGTGAACACACAGAAACAAGAAACACGGGAGTGGTACCCTTCCTGATTTTCGCATGTCATGCATGCCAGGGGGCGCCCGTGATTTTTACTGTGACTAAAAAAGTGTGACCAAAGCAGTCAGTCGACTTGAATTAGAAAGCATGGGATAACAAAGGAGCAGCCTATGGGCCACCGTTTCGGCTTTTGTTGGTTTTAAAAGTCCATTGGAGATTATGGAACTGTGTGACAAGTGGCTGGGTGTTATTCCCCCTTTACTGGGGGCACCCGTCGCCTTCGTGGGAAATCCGTGTCGGGTTAAAGGGGCTTCGGCTTTCTTGATTCGGCACCTTCTCATGACTCGCGGTTTCCAGGAATGAAGGAGGGTAGTTCGGGGGAGAACGTACTGGGGCGTCAGAGGTGAAATTCTTAGACCGCACCAAGACGAACTACAGCGAAGGCATTCTTCAAGGATACCTTCCTCAATCAAGAACCAAAGTGTGGGGATCGAAGATGATTAGAGACCATTGTAGTCCACACTGCAAACGATGACACCCATGAATTGGGGAGTTTTTTGGTCGTAGGCGAGGTCGGGCTTAGCCCCGTTCTCTCGTTTCGCCAATATATATCAATTTACGTGCATATTCTTTTCGGCCTCCTTTAACCGGGGGGTCTCTTACGGGAATATCCTCAGCACGTTATCTGACTTCTTCACGCGAAAGCTTTGAGGTTACAGTCTCAGGGGGGAGTACGTTCGCAAGAGTGAAACTTAAAGAAATTGACGGAATGGCACCACAAGACGTGGAGCGTGCGGTTTAATTTGACTCAACACGGGGAACTTTACCAGATCCGGACAGGGTGAGGATTGACAGATTGAGTGTTCTTTCTCGATCCCCTGAATGGTGGTGCATGGCCGCTTTTGGTCGGTGGAGTGATTTGTTTGGTTGATTCCGTCAACGGACGAGATCCAAGCTGCCCAGTAGGATTCAGAATTGCCCATAGGATAGCAATCCCTTCCGCGGGTTTTACCCAAGGGGGGGCGGTATTCGTTTGTATCCTTCTCTGCGGGATTCCTTGTTTTGCACAAGGTGAGATTTTGGGCAACAGCAGGTCTGTGATGCTCCTCAATGTTCTGGGCGACACGCGCACTACAATGTCAGTGAGAACAAGAAAAACGACTTTGGTCGAACCTACTTGATCAAAAGAGTGGGGAAACCCCGGAATCACATAGACCCACTTGGGACCGAGTATTGCAATTATTGGTCGCGCAACGAGGAATGTCTCGTAGGCGCAGCTCATCAAACTGTGCCGATTACGTCCCTGCCATTTGTACACACCGCCCGTCGTTGTTTCCGATGATGGTGCAATACAGGTGATCGGACAGTCGAGTGTCTCACTCGACCGAAAGTTCACCGATATTTCTTCAATAGAGGAAGCAAAAGTCGTAACAAGGTAGCT</ns2:sequence><ns2:name>HQ909084.1_Trypanosoma_culicavium_isolate_CUL30_18S_ribosomal_RNA_gene,_partial_sequence</ns2:name></ns2:Sequence><ns2:Sequence dsseqid="sq376" id="sq376"><ns2:sequence>GTCATATGCTTGTTTCAAGGACTTAGCCATGCATGCCTCAGAATCACTGCATTGCAGGAATCTGCGCATGGCTCATTACATCAGACGTAATCTGCCGCAAAAATCTTGCGGTCTCCGCAACATTGGATAACTTGGCGAAACGCCAAGCTAATACATGAACCAACGGGGCGCTCTCTGTTCCGGCGGTGGGGCAACTCACCGCCTTGGGACGCCCAGCGAATGAATGAAAGTAAAACCAATGCCTTCACTGGCAGTAACACCCAGAAGTGTTGACTCAATTCATTCCGTGCGAAAGCCGGGTTTTTTACCCGGCGTCTTTTGACGAACAACTGCCCTATCAGCCAGCGATGGCCGTGTAGTGGACTGCCATGGCGTTGACGGGAGCGGGGGATTAGGGTTCGATTCCGGAGAGGGAGCCTGAGAAATAGCTACCACTTCTACGGAGGGCAGCAGGCGCGCAAATTGCCCAATGTCAAAAAAAAACGATGAGGCAGCGAAAAGAAATAGAGCCGACAGTACCTTTTGGTATTGTCGTTTTCAATGGGGGATATTTAAATCCATCGAAAATCGAGTAACAATTGGAGGACAAGTCTGGTGCCAGCACCCGCGGTAATTCCAGCTCCAAAAGCGTATATTAATGCTGTTGCTGTTAAAGGGTTCGTAGTTGAATTGTGGGCCTTTGAGGCGCAATGGTTTTGTCCCGTCCACTTCGGATTGGTGACCCATGCCCTTGAGGTCCGTGAACACACAGAAACAAGAAACACGGGAGTGGTACCCTTCCTGATTTTCGCATGTCATGCATGCCAGGGGGCGCCCGTGATTTTTACTGTGACTAAAAAAGTGTGACCAAAGCAGTCAGTCGACTTGAATTAGAAAGCATGGGATAACAAAGGAGCAGCCTATGGGCCACCGTTTCGGCTTTTGTTGGTTTTAAAAGTCCATTGGAGATTATGGAACTGTGTGACAAGCGACTGGGTGTTATTCCCCCTTTACTGGGGGGCACCCGTCGCCTTCATGAGAAATCCGTGTCGAGTTAAAGGGGCTTCGGCTTTCTTGATTCGGCACCTTCTCATGACTCGCGGTTTCCAGGAATGAAGGAGGGTAGTTCGGGGGAGAACGTACTGGGGCGTCAGAGGTGAAATTCTTAGACCGCACCAAGACGAACTACAGCGAAGGCATTCTTCAAGGATACCTTCCTCAATCAAGAACCAAAGTGTGGGGATCGAAGATGATTAGAGACCATTGTAGTCCACACTGCAAACGATGACACCCATGAATTGGGGAGTTTTTTGGTCGTAGGCGAGGTCGGGCTTAGCCCCGTTCTCTCGTTTCGCCAATATATATCAATTTACGTGCATATTCTTTTCGGCCTCCTTTAACCGGGGGGTCTCTAACGGGAATATCCTCAGCACGTTATCTGACTTCTTCACGCGAAAGCTTTGAGGTTACAGTCTCAGGGGGGAGTACGTTCGCAAGAGTGAAACTTAAAGAAATTGACGGAATGGCACCACAAGACGTGGAGCGTGCGGTTTAATTTGACTCAACACGGGGAACTTTACCAGATCCGGACAGGGTGAGGATTGACAGATTGAGTGTTCTTTCTCGATCCCCTGAATGGTGGTGCATGGCCGCTTTTGGTCGGTGGAGTGATTTGTTTGGTTGATTCCGTCAACGGACGAGATCCAAGCTGCCCAGTAGGATTCAGAATTGCCCATAGGATAGCAATCCCTTCCGCGGGTTTTACCCAAGGGGGGGCGGTATTCGTTTGTATCCTTCTCTGCGGGATTCCCTTGTTTTGCACCAAGGTGAGATTTTGGGCAACAGCAGGTCTGTGATGCTCCTCAATGTTCTGGGCGACACGCGCACTACAATGTCAGTGAGAACAAGAAAAACGACTTTGGTCGAACCTACTTGATCAAAAGAGTGGGGAAACCCCGGAATCACATAGACCCACTTGGGACCGAGTATTGCAATTATTGGTCGCGCAACGAGGAATGTCTCGTAGGCGCAGCTCATCAAACTGTGCCGATTACGTCCCTGCCATTTGTACACACCGCCCGTCGTTGTTTCCGATGATGGTGCAATACAGGTGATCGGACAGTCGAGTGTCTCACTCGACCGAAAGTTCACCGATATTTCTTCAATAGAGGAAGCAAAAGTCGTAACAAGGTAGC</ns2:sequence><ns2:name>JN006843.1_Trypanosoma_sp._LZ-2011_isolate_PAS111_18S_ribosomal_RNA_gene,_partial_sequence</ns2:name></ns2:Sequence><ns2:Sequence dsseqid="sq378" id="sq378"><ns2:sequence>TAGTCATATTCTTGTTTCAAGCACTTAGCCATGCATGCCTCAGAATCACTGCATTGCAGGAATCTGCGCATGGCTCATTACATCAGACGTAATCTGCCGCAAAAATTTTGCGGTCTCCGCAACATTGGATAACTTGGCGAAAAGCCAAGCTAATACATGAACCAACGGGGCGCTCTCTGTTCCGGCGGTGGGGCAACTCACCGCCTTGGGACGCCCAGCGAATGAATGAAAGTAAAACCAATGCCTTCACTGGCAGTAACACCCAGAAGTGTTGACTCAATTCATTCCGTGCGAAAGCCGGGTTTTTTACTCGGCGTCTTTTGACGAACAACTGCCCTATCAGCCAGCGATGGCCGTGTAGTGGACTGCCATGGCGTTGACGGGAGCGGGGGATTAGGGTTCGATTCCGGAGAGGGAGCCTGAGAAATAGCTACCACTTCTACGGAGGGCAGCAGGCGCGCAAATTGCCCAATGTCAAAAAAAAACGATGAGGCAGCGAAAAGAAATAGAGCCGACAGTACCTTTTGGTATTGTCGTTTTCAATGGGGGATATTTAAATCCATCGAAAATCGAGTAACAATTGGAGGACAAGTCTGGTGCCAGCACCCGCGGTAATTCCAGCTCCAAAAGCGTATATTAATGCTGTTGCTGTTAAAGGGTTCGTAGTTGAATTGTGGGCCTTTGAGGCGCAATGGTTTTGTCCCGTCCACTTCGGATTGGTGACCCATGCCCTTGAGGTCCGTGAACACACAGAAACAAGAAACACGGGAGTGGTACCCTTCCTGATTTTCGCATGTCATGCATGCCAGGGGGCGCCCGTGATTTTTACTGTGACTAAAAAAGTGTGACCAAAGCAGTCAGTCGACTTGAATTAGAAAGCATGGGATAACAAAGGAGCAGCCTATGGGCCACCGTTTCGGCTTTTGTTGGTTTTAAAAGTCCATTGGAGATTATGGAACTGTGTGACAAGTGGCTGGGTGTTATTCCCCCTTTACTGGGGGCACCCGTCGCCTTCGTGGGAAATCCGTGTCGGGTTAAAGGGGCTTCGGCTTTCTTGATTCGGCACCTTCTCATGACTCGCGGTTTCCAGGAATGAAGGAGGGTAGTTCGGGGGAGAACGTACTGGGGCGTCAGAGGTGAAATTCTTAGACCGCACCAAGACGAACTACAGCGAAGGCATTCTTCAAGGATACCTTCCTCAATCAAGAACCAAAGTGTGGGGATCGAAGATGATTAGAGACCATTGTAGTCCACACTGCAAACGATGACACCCATGAATTGGGGAGTTTTTTGGTCGTAGGCGAGGTCGGGCTTAGCCCCGTTCTCTCGTTTCGCCAATATATATCAATTTACGTGCATATTCTTTTCGGCCTCCTTTAACCGGGGGGTCTCTTACGGGAATATCCTCAGCACGTTATCTGACTTCTTCACGCGAAAGCTTTGAGGTTACAGTCTCAGGGGGGAGTACGTTCGCAAGAGTGAAACTTAAAGAAATTGACGGAATGGCACCACAAGACGTGGAGCGTGCGGTTTAATTTGACTCAACACGGGGAACTTTACCAGATCCGGACAGGGTGAGGATTGACAGATTGAGTGTTCTTTCTCGATCCCCTGAATGGTGGTGCATGGCCGCTTTTGGTCGGTGGAGTGATTTGTTTGGTTGATTCCGTCAACGGACGAGATCCAAGCTGCCCAGTAGGATTCAGAATTGCCCATAGGATAGCAATCCCTTCCGCGGGTTTTACCCAAGGGGGGGCGGTATTCGTTTGTATCCTTCTCTGCGGGATTCCTTGTTTTGCACAAGGTGAGATTTTGGGCAACAGCAGGTCTGTGATGCTCCTCAATGTTCTGGGCGACACGCGCACTACAATGTCAGTGAGAACAAGAAAAACGACTTTGGTCGAACCTACTTGATCAAAAGAGTGGGGAAACCCCGGAATCACATAGACCCACTTGGGACCGAGTATTGCAATTATTGGTCGCGCAACGAGGAATGTCTCGTAGGCGCAGCTCATCAAACTGTGCCGATTACGTCCCTGCCATTTGTACACACCGCCCGTCGTTGTTTCCGATGATGGTGCAATACAGGTGATCGGACAGTCGAGTGTCTCACTCGACCGAAAGTTCACCGATATTTCTTCAATAGAGGAAGCAAAAGTCGTAACAAGGTAGCT</ns2:sequence><ns2:name>HQ107970.1_Trypanosoma_culicavium_isolate_CUL6_18S_ribosomal_RNA_gene,_partial_sequence</ns2:name></ns2:Sequence><ns2:Sequence dsseqid="sq380" id="sq380"><ns2:sequence>TAGTCATATGCTTGTTTCAAGGACTTAGCCATGCATGCCTCAGAATCACTGCATTGCAGGAATCTGCGCATGGCTCATTACATCAGACGTAATCTGCCGCAAAAATTTTGCGGTCTCCGCAACATTGGATAACTTGGCGAAAAGCCAAGCTAATACATGAACCAACGGGGCGCTCTCTGTTCCGGCGGTGGGGCAACTCACCGCCTTGGGACGCCCAGCGAATGAATGAAAGTAAAACCAATGCCTTCACTGGCAGTAACACCCAGAAGTGTTGACTCAATTCATTCCGTGCGAAAGCCGGGTTTTTTACTCGGCGTCTTTTGACGAACAACTGCCCTATCAGCCAGCGATGGCCGTGTAGTGGACTGCCATGGCGTTGACGGGAGCGGGGGATTAGGGTTCGATTCCGGAGAGGGAGCCTGAGAAATAGCTACCACTTCTACGGAGGGCAGCAGGCGCGCAAATTGCCCAATGTCAAAAAAAAACGATGAGGCAGCGAAAAGAAATAGAGCCGACAGTACCTTTTGGTATTGTCGTTTTCAATGGGGGATATTTAAATCCATCGAAAATCGAGTAACAATTGGAGGACAAGTCTGGTGCCAGCACCCGCGGTAATTCCAGCTCCAAAAGCGTATATTAATGCTGTTGCTGTTAAAGGGTTCGTAGTTGAATTGTGGGCCTTTGAGGCGCAATGGTTTTGTCCCGTCCACTTCGGATTGGTGACCCATGCCCTTGAGGTCCGTGAACACACAGAAACAAGAAACACGGGAGTGGTACCCTTCCTGATTTTCGCATGTCATGCATGCCAGGGGGCGCCCGTGATTTTTACTGTGACTAAAAAAGTGTGACCAAAGCAGTCAGTCGACTTGAATTAGAAAGCATGGGATAACAAAGGAGCAGCCTATGGGCCACCGTTTCGGCTTTTGTTGGTTTTAAAAGTCCATTGGAGATTATGGAACTGTGTGACAAGTGGCTGGGTGTTATTCCCCCTTTACTGGGGGCACCCGTCGCCTTCGTGGGAAATCCGTGTCGGGTTAAAGGGGCTTCGGCTTTCTTGATTCGGCACCTTCTCATGACTCGCGGTTTCCAGGAATGAAGGAGGGTAGTTCGGGGGAGAACGTACTGGGGCGTCAGAGGTGAAATTCTTAGACCGCACCAAGACGAACTACAGCGAAGGCATTCTTCAAGGATACCTTCCTCAATCAAGAACCAAAGTGTGGGGATCGAAGATGATTAGAGACCATTGTAGTCCACACTGCAAACGATGACACCCATGAATTGGGGAGTTTTTTGGTCGTAGGCGAGGTCGGGCTTAGCCCCGTTCTCTCGTTTCGCCAATATATATCAATTTACGTGCATATTCTTTTCGGCCTCCTTTAACCGGGGGGTCTCTTACGGGAATATCCTCAGCACGTTATCTGACTTCTTCACGCGAAAGCTTTGAGGTTACAGTCTCAGGGGGGAGTACGTTCGCAAGAGTGAAACTTAAAGAAATTGACGGAATGGCACCACAAGACGTGGAGCGTGCGGTTTAATTTGACTCAACACGGGGAACTTTACCAGATCCGGACAGGGTGAGGATTGACAGATTGAGTGTTCTTTCTCGATCCCCTGAATGGTGGTGCATGGCCGCTTTTGGTCGGTGGAGTGATTTGTTTGGTTGATTCCGTCAACGGACGAGATCCAAGCTGCCCAGTAGGATTCAGAATTGCCCATAGGATAGCAATCCCTTCCGCGGGTTTTACCCAAGGGGGGGCGGTATTCGTTTGTATCCTTCTCTGCGGGATTCCTTGTTTTGCACAAGGTGAGATTTTGGGCAACAGCAGGTCTGTGATGCTCCTCAATGTTCTGGGCGACACGCGCACTACAATGTCAGTGAGAACAAGAAAAACGACTTTGGTCGAACCTACTTGATCAAAAGAGTGGGGAAACCCCGGAATCACATAGACCCACTTGGGACCGAGTATTGCAATTATTGGTCGCGCAACGAGGAATGTCTCGTAGGCGCAGCTCATCAAACTGTGCCGATTACGTCCCTGCCATTTGTACACACCGCCCGTCGTTGTTTCCGATGATGGTGCAATACAGGTGATCGGACAGTCGAGTGTCTCACTCGACCGAAAGTTCACCGATATTTCTTCAATAGAGGAAGCAAAAGTCGTAACAAGGTAGCT</ns2:sequence><ns2:name>HQ107968.1_Trypanosoma_culicavium_isolate_CUL31_18S_ribosomal_RNA_gene,_partial_sequence</ns2:name></ns2:Sequence><ns2:Sequence dsseqid="sq382" id="sq382"><ns2:sequence>TAGTCATATGCTTGTTTCAAGGACTTAGCCATGCATGCCTCAGAATCACTGCATTGCAGGAATCTGCGCATGGCTCATTACATCAGACGTAATCTGCCGCAAAAATTTTGCGGTCTCCGCAACATTGGATAACTTGGCGAAAAGCCAAGCTAATACATGAACCAACGGGGCGCTCTCTGTTCCGGCGGTGGGGCAACTCACCGCCTTGGGACGCCCAGCGAATGAATGAAAGTAAAACCAATGCCTTCACTGGCAGTAACACCCAGAAGTGTTGACTCAATTCATTCCGTGCGAAAGCCGGGTTTTTTACTCGGCGTCTTTTGACGAACAACTGCCCTATCAGCCAGCGATGGCCGTGTAGTGGACTGCCATGGCGTTGACGGGAGCGGGGGATTAGGGTTCGATTCCGGAGAGGGAGCCTGAGAAATAGCTACCACTTCTACGGAGGGCAGCAGGCGCGCAAATTGCCCAATGTCAAAAAAAAACGATGAGGCAGCGAAAAGAAATAGAGCCGACAGTACCTTTTGGTATTGTCGTTTTCAATGGGGGATATTTAAATCCATCGAAAATCGAGTAACAATTGGAGGACAAGTCTGGTGCCAGCACCCGCGGTAATTCCAGCTCCAAAAGCGTATATTAATGCTGTTGCTGTTAAAGGGTTCGTAGTTGAATTGTGGGCCTTTGAGGCGCAATGGTTTTGTCCCGTCCACTTCGGATTGGTGACCCATGCCCTTGAGGTCCGTGAACACACAGAAACAAGAAACACGGGAGTGGTACCCTTCCTGATTTTCGCATGTCATGCATGCCAGGGGGCGCCCGTGATTTTTACTGTGACTAAAAAAGTGTGACCAAAGCAGTCAGTCGACTTGAATTAGAAAGCATGGGATAACAAAGGAGCAGCCTATGGGCCACCGTTTCGGCTTTTGTTGGTTTTAAAAGTCCATTGGAGATTATGGAACTGTGTGACAAGTGGCTGGGTGTTATTCCCCCTTTACTGGGGGCACCCGTCGCCTTCGTGGGAAATCCGTGTCGGGTTAAAGGGGCTTCGGCTTTCTTGATTCGGCACCTTCTCATGACTCGCGGTTTCCAGGAATGAAGGAGGGTAGTTCGGGGGAGAACGTACTGGGGCGTCAGAGGTGAAATTCTTAGACCGCACCAAGACGAACTACAGCGAAGGCATTCTTCAAGGATACCTTCCTCAATCAAGAACCAAAGTGTGGGGATCGAAGATGATTAGAGACCATTGTAGTCCACACTGCAAACGATGACACCCATGAATTGGGGAGTTTTTTGGTCGTAGGCGAGGTCGGGCTTAGCCCCGTTCTCTCGTTTCGCCAATATATATCAATTTACGTGCATATTCTTTTCGGCCTCCTTTAACCGGGGGGTCTCTTACGGGAATATCCTCAGCACGTTATCTGACTTCTTCACGCGAAAGCTTTGAGGTTACAGTCTCAGGGGGGAGTACGTTCGCAAGAGTGAAACTTAAAGAAATTGACGGAATGGCACCACAAGACGTGGAGCGTGCGGTTTAATTTGACTCAACACGGGGAACTTTACCAGATCCGGACAGGGTGAGGATTGACAGATTGAGTGTTCTTTCTCGATCCCCTGAATGGTGGTGCATGGCCGCTTTTGGTCGGTGGAGTGATTTGTTTGGTTGATTCCGTCAACGGACGAGATCCAAGCTGCCCAGTAGGATTCAGAATTGCCCATAGGATAGCAATCCCTTCCGCGGGTTTTACCCAAGGGGGGGCGGTATTCGTTTGTATCCTTCTCTGCGGGATTCCTTGTTTTGCACAAGGTGAGATTTTGGGCAACAGCAGGTCTGTGATGCTCCTCAATGTTCTGGGCGACACGCGCACTACAATGTCAGTGAGAACAAGAAAAACGACTTTGGTCGAACCTACTTGATCAAAAGAGTGGGGAAACCCCGGAATCACATAGACCCACTTGGGACCGAGTATTGCAATTATTGGTCGCGCAACGAGGAATGTCTCGTAGGCGCAGCTCATCAAACTGTGCCGATTACGTCCCTGCCATTTGTACACACCGCCCGTCGTTGTTTCCGATGATGGTGCAATACAGGTGATCGGACAGTCGAGTGTCTCACTCGACCGAAAGTTCACCGATATTTCTTCAATAGAGGAAGCAAAAGTCGTAACAAGGTAGCT</ns2:sequence><ns2:name>HQ107969.1_Trypanosoma_culicavium_isolate_PAS99_18S_ribosomal_RNA_gene,_partial_sequence</ns2:name></ns2:Sequence><ns2:Sequence dsseqid="sq384" id="sq384"><ns2:sequence>TAGTCATATGCTTGTTTCAAGGACTTAGCCATGCATGCCTCAGAATCACTGCATTGCAGGAATCTGCGCATGGCTCATTACATCAGACGTAATCTGCCGCAAAAATTTTGCGGTCTCCGCAACATTGGATAACTTGGCGAAAAGCCAAGCTAATACATGAACCAACGGGGCGCTCTCTGTTCCGGCGGTGGGGCAACTCACCGCCTTGGGACGCCCAGCGAATGAATGAAAGTAAAACCAATGCCTTCACTGGCAGTAACACCCAGAAGTGTTGACTCAATTCATTCCGTGCGAAAGCCGGGTTTTTTACTCGGCGTCTTTTGACGAACAACTGCCCTATCAGCCAGCGATGGCCGTGTAGTGGACTGCCATGGCGTTGACGGGAGCGGGGGATTAGGGTTCGATTCCGGAGAGGGAGCCTGAGAAATAGCTACCACTTCTACGGAGGGCAGCAGGCGCGCAAATTGCCCAATGTCAAAAAAAAACGATGAGGCAGCGAAAAGAAATAGAGCCGACAGTACCTTTTGGTATTGTCGTTTTCAATGGGGGATATTTAAATCCATCGAAAATCGAGTAACAATTGGAGGACAAGTCTGGTGCCAGCACCCGCGGTAATTCCAGCTCCAAAAGCGTATATTAATGCTGTTTGCTGTTAAAGGGTTCGTAGTTGAATTGTGGGCCTTTGAGGCGCAATGGTTTTGTCCCGTCCACTTCGGATTGGTGACCCATGCCCTTGAGGTCCGTGAACACACAGAAACAAGAAACACGGGAGTGGTACCCTTCCTGATTTTCGCATGTCATGCATGCCAGGGGGCGCCCGTGATTTTTACTGTGACTAAAAAAGTGTGACCAAAGCAGTCAGTCGACTTGAATTAGAAAGCATGGGATAACAAAGGAGCAGCCTATGGGCCACCGTTTCGGCTTTTGTTGGTTTTAAAAGTCCATTGGAGATTATGGAACTGTGTGACAAGTGGCTGGGTGTTATTCCCCCTTTACTGGGGGCACCCGTCGCCTTCGTGGGAAATCCGTGTCGGGTTAAAGGGGCTTCGGCTTACTTGATTCGGCACCTTCTCATGACTCGCGGTTTCCAGGAATGAAGGAGGGTAGTTCGGGGGAGAACGTACTGGGGCGTCAGAGGTGAAATTCTTAGACCGCACCAAGACGAACTACAGCGAAGGCATTCTTCAAGGATACCTTCCTCAATCAAGAACCAAAGTGTGGGGATCGAAGATGATTAGAGACCATTGTAGTCCACACTGCAAACGATGACACCCATGAATTGGGGAGTTTTTTGGTCGTAGGCGAGGTCGGGCTTAGCCCCGTTCTCTCGTTTCGCCAATATATATCAATTTACGTGCATATTCTTTTCGGCCTCCTTTAACCGGGGGGTCTCTTACGGGAATATCCTCAGCACGTTATCTGACTTCTTCACGCGAAAGCTTTGAGGTTACAGTCTCAGGGGGGAGTACGTTCGCAAGAGTGAAACTTAAAGAAATTGACGGAATGGCACCACAAGACGTGGAGCGTGCGGTTTAATTTGACTCAACACGGGGAACTTTACCAGATCCGGACAGGGTGAGGATTGACAGATTGAGTGTTCTTTCTCGATCCCCTGAATGGTGGTGCATGGCCGCTTTTGGTCGGTGGAGTGATTTGTTTGGTTGATTCCGTCAACGGACGAGATCCAAGCTGCCCAGTAGGATTCAGAATTGCCCATAGGATAGCAATCCCTTCCGCGGGTTTTACCCAAGGGGGGGCGGTATTCGTTTGTATCCTTCTCTGCGGGATTCCTTGTTTTGCACAAGGTGAGATTTTGGGCAACAGCAGGTCTGTGATGCTCCTCAATGTTCTGGGCGACACGCGCACTACAATGTCAGTGAGAACAAGAAAAACGACTTTGGTCGAACCTACTTGATCAAAAGAGTGGGGAAACCCCGGAATCACATAGACCCACTTGGGACCGAGTATTGCAATTATTGGTCGCGCAACGAGGAATGTCTCGTAGGCGCAGCTCATCAAACTGTGCCGATTACGTCCCTGCCATTTGTACACACCGCCCGTCGTTGTTTCCGATGATGGTGCAATACAGGTGATCGGACAGTCGAGTGTCTCACTCGACCGAAAGTTCACCGATATTTCTTCAATAGAGGAAGCAAAAGTCGTAACAAGGTAGCT</ns2:sequence><ns2:name>HQ107966.1_Trypanosoma_culicavium_isolate_PAS109_18S_ribosomal_RNA_gene,_partial_sequence</ns2:name></ns2:Sequence><ns2:Sequence dsseqid="sq386" id="sq386"><ns2:sequence>TAGTCATATGCTTGTTTCAAGGACTTAGCCATGCATGCCTCAGAATCACTGCATTGCAGGAATCTGCGCATGGCTCATTACATCAGACGTAATCTGCCGCAAAAATTTTGCGGTCTCCGCAACATTGGATAACTTGGCGAAAAGCCAAGCTAATACATGAACCAACGGGGCGCTCTCTGTTCCGGCGGTGGGGCAACTCACCGCCTTGGGACGCCCAGCGAATGAATGAAAGTAAAACCAATGCCTTCACTGGCAGTAACACCCAGAAGTGTTGACTCAATTCATTCCGTGCGAAAGCCGGGTTTTTTACTCGGCGTCTTTTGACGAACAACTGCCCTATCAGCCAGCGATGGCCGTGTAGTGGACTGCCATGGCGTTGACGGGAGCGGGGGATTAGGGTTCGATTCCGGAGAGGGAGCCTGAGAAATAGCTACCACTTCTACGGAGGGCAGCAGGCGCGCAAATTGCCCAATGTCAAAAAAAAACGATGAGGCAGCGAAAAGAAATAGAGCCGACAGTACCTTTTGGTATTGTCGTTTTCAATGGGGGATATTTAAATCCATCGAAAATCGAGTAACAATTGGAGGACAAGTCTGGTGCCAGCACCCGCGGTAATTCCAGCTCCAAAAGCGTATATTAATGCTGTTGCTGTTAAAGGGTTCGTAGTTGAATTGTGGGCCTTTGAGGCGCAATGGTTTTGTCCCGTCCACTTCGGATTGGTGACCCATGCCCTTGAGGTCCGTGAACACACAGAAACAAGAAACACGGGAGTGGTACCCTTCCTGATTTTCGCATGTCATGCATGCCAGGGGGCGCCCGTGATTTTTACTGTGACTAAAAAAGTGTGACCAAAGCAGTCAGTCGACTTGAATTAGAAAGCATGGGATAACAAAGGAGCAGCCTATGGGCCACCGTTTCGGCTTTTGTTGGTTTTAAAAGTCCATTGGAGATTATGGAACTGTGTGACAAGTGGCTGGGTGTTATTCCCCCTTTACTGGGGGCACCCGTCGCCTTCGTGGGAAATCCGTGTCGGGTTAAAGGGGCTTCGGCTTTCTTGATTCGGCACCTTCTCATGACTCGCGGTTTCCAGGAATGAAGGAGGGTAGTTCGGGGGAGAACGTACTGGGGCGTCAGAGGTGAAATTCTTAGACCGCACCAAGACGAACTACAGCGAAGGCATTCTTCAAGGATACCTTCCTCAATCAAGAACCAAAGTGTGGGGATCGAAGATGATTAGAGACCATTGTAGTCCACACTGCAAAACGATGACACCCATGAATTGGGGAGTTTTTTGGTCGTAGGCGAGGTCGGGCTTAGCCCCGTTCTCTCGTTTCGCCAATATATATCAATTTACGTGCATATTCTTTTCGGCCTCCTTTAACCGGGGGGTCTCTTACGGGAATATCCTCAGCACGTTATCTGACTTCTTCACGCGAAAGCTTTGAGGTTACAGTCTCAGGGGGGAGTACGTTCGCAAGAGTGAAACTTAAAGAAATTGACGGAATGGCACCACAAGACGTGGAGCGTGCGGTTTAATTTGACTCAACACGGGGAACTTTACCAGATCCGGACAGGGTGAGGATTGACAGATTGAGTGTTCTTTCTCGATCCCCTGAATGGTGGTGCATGGCCGCTTTTGGTCGGTGGAGTGATTTGTTTGGTTGATTCCGTCAACGGACGAGATCCAAGCTGCCCAGTAGGATTCAGAATTGCCCATAGGATAGCAATCCCTTCCGCGGGTTTTACCCAAGGGGGGGCGGTATTCGTTTGTATCCTTCTCTGCGGGATTCCTTGTTTTGCACAAGGTGAGATTTTGGGCAACAGCAGGTCTGTGATGCTCCTCAATGTTCTGGGCGACACGCGCACTACAATGTCAGTGAGAACAAGAAAAACGACTTTGGTCGAACCTACTTGATCAAAAGAGTGGGGAAACCCCGGAATCACATAGACCCACTTGGGACCGAGTATTGCAATTATTGGTCGCGCAACGAGGAATGTCTCGTAGGCGCAGCTCATCAAACTGTGCCGATTACGTCCCTGCCATTTGTACACACCGCCCGTCGTTGTTTCCGATGATGGTGCAATACAGGTGATCGGACAGTCGAGTGTCTCACTCGACCGAAAGTTCACCGATATTTCTTCAATAGAGGAAGCAAAAGTCGTAACAAGGTAGCT</ns2:sequence><ns2:name>HQ107967.1_Trypanosoma_culicavium_isolate_CUL28_18S_ribosomal_RNA_gene,_partial_sequence</ns2:name></ns2:Sequence><ns2:Sequence dsseqid="sq388" id="sq388"><ns2:sequence>TAGTCATATGCTTGTTTCAAGGACTTAGCCATGCATGCCTCAGAATCACTGCATTGCAGGAATCTGCGCATGGCTCATTACATCAGACGTAATCTGCCGCAAAAATTTTGCGGTCTCCGCAACATTGGATAACTTGGCGAAACGCCAAGCTAATACATGAACCAACGGGGCGCTCTCTGTTCCGGCGGTGGGGCAACTCACCGCCTTGGGACGCCCAGCGAATGAATGAAAGTAAAACCAATGCCTTCACTGGCAGTAACACCCAGAAGTGTTGACTCAATTCATTCCGTGCGAAAGCCGGGTTATTTACCCGGCGTCTTTTGACGAACAACTGCCCTATCAGCCAGCGATGGCCGTGTAGTGGACTGCCATGGCGTTGACGGGAGCGGGGGATTAGGGTTCGATTCCGGAGAGGGAGCCTGAGAAATAGCTACCACTTCTACGGAGGGCAGCAGGCGCGCAAATTGCCCAATGTCGAAAAAAAACGATGAGGCAGCGAAAAGAAATAGAGCCGACAGTACCTTTTGGTATTGTCGTTTTCAATGGGGGATATTTAAATCCATCGAAAATCGAGTAACAATTGGAGGACAAGTCTGGTGCCAGCACCCGCGGTAATTCCAGCTCCAAAAGCGTATATTAATGCTGTTGCTGTTAAAGGGTTCGTAGTTGAATTGTGGGCCTTTGAGGCGCAATGGTTTTGTCCCGTCCACTTCGGATTGGTGACCCATGCCCTTGAGGTCCGTGAACACACAGAAACAAGAAACACGGGAGCGGTACCCTTCCTGATTTTCGCATGTCATGCATGCCAGGGGGCGCCCGTGATTTTTACTGTGACTAAAAAAGTGTGACCAAAGCAGTCAGTCGACTTGAATTAGAAAGCATGGGATAACAAAGGAGCAGCCTATGGGCCACCGTTTCGGCTTTTGTTGGTTTTAAAAGTCCATTGGAGATTATGGAACTGTGTGACAAGCGGCTGGGTGTTATTCCCCCTTTACTGGGGGGCACCCGTCGCCTTCGTGGGAAATCCGTGTCGAGTTAAAGGGGCTTCGGCTTTCTTGATTCGGCACCTTCCCATGACTCGCGGTTTCCAGGAATGAAGGAGGGTAGTTCGGGGGAGAACGTACTGGGGCGTCAGAGGTGAAATTCTTAGACCGCACCAAGACGAACTACAGCGAAGGCATTCTTCAAGGATACCTTCCTCAATCAAGAACCAAAGTGTGGGGATCGAAGATGATTAGAGACCATTGTAGTCCACACTGCAAACGATGACACCCATGAATTGGGGAGTTTTTTGGTCGTAGGCGAGGTCGGGCTTAGCCCCGTTCTCTCGTTTCGCCAATATATATCAATTTACGTGCATATTCTTTTCGGCCTCCTTTAACCGGGAGGTCTCTAACGGGAATATCCTCAGCACGTTATCTGACTTCTTCACGCGAAAGCTTTGAGGTTACAGTCTCAGGGGGGAGTACGTTCGCAAGAGTGAAACTTAAAGAAATTGACGGAATGGCACCACAAGACGTGGAGCGTGCGGTTTAATTTGACTCAACACGGGGAACTTTACCAGATCCGGACAGGGTGAGGATTGACAGATTGAGTGTTCTTTCTCGATCCCCTGAATGGTGGTGCATGGCCGCTTTTGGTCGGTGGAGTGATTTGTTTGGTTGATTCCGTCAACGGACGAGATCCAAGCTGCCCAGTAGGATTCAGAATTGCCCATAGGATAGCAATCCCTTCCGCGGGTTTTACCCAAGGGGGGGCGGTATTCGTTTGTATCCTTCTCTGCGGGATTCCTTGTTTTGCACAAGGTGAGATTTTGGGCAACAGCAGGTCTGTGATGCTCCTCAATGTTCTGGGCGACACGCGCACTACAATGTCAGTGAGAACAAGAAAAACGACTTTGGTCGAACCTACTTGATCAAAAGAGTGGGGAAACCCCGGAATCACATAGACCCACTTGGGACCGAGTATTGCAATTATTGGTCGCGCAACGAGGAATGTCTCGTAGGCGCAGCTCATCAAACTGTGCCGATTACGTCCCTGCCATTTGTACACACCGCCCGTCGTTGTTTCCGATGATGGTGCAATACAGGTGATCGGACAGTCGAGTGTCTCACTCGACCGAAAGTTCACCGATATTTCTTCAATAGAGGAAGCAAAAGTCGTAACAAGGTAGCT</ns2:sequence><ns2:name>AY461665.2_Trypanosoma_corvi_18S_ribosomal_RNA_gene,_complete_sequence</ns2:name></ns2:Sequence><ns2:Sequence dsseqid="sq390" id="sq390"><ns2:sequence>GTTGATCCCTGCCAGTAGTCATATGCTTGTTTCAAGGAATTAGCCATGCATGCCTCAGAATCAATGCATTGCAGGAATTTGCGCATGGCTCATTACATCAGACGTAATTTGCCGCAACATTTTGCGGTTTCCGCAACATTGGATAACTTGGCGAAACGCCAAGCTAATACATGAACTGAAGGGACGTGCTCTGTACCGGGCGGTGGGGCAACTCACTGCTTATGGGTCGTCCAGCGAATGAATGAAAGTAAAACCAATGCCTTTATTGGCAGTAACACCCAGAAGTGTTGACTCAATTCATTCCGTGCGAAAGCCGGTTTACCGGCGTCTTTTGACGAACAACTGCCCTATCAGCCAGCGATGGCCGTGTAGTGGACTGCCATGGCGTTGACGGGAGCGGGGTTAGGGTTCGATTCCGGAGAGGGAGCCTGAGAAATAGCTACCACTTCTACGGAGGGCAGCAGGCGCGCAAATTGCCCAATGTCAAAAAAAACGATCGAGGCAGCCGAAAAGAAATAGAGTCGGCAGTCCCTTAGTGGATTGTCGTTTTCAATGGGGGATATTTAAACCCATCCAATATCGAGTAACAATTGGAGGACAAGTCTGGTGCCAGCACCCGCGGTAATTCCAGCTCCAAAAGCGTATATTAATGCTGTTGCTGTTAAGGTTCGTAGTTCGAATTGAGGGCCTCCGAGGCGCACTGGTACGTCCCATCCACTTCGGATTGGTGACCCAGTCCCTTGCGGTCCGTGAACATACATTATCAGAAACAAGAAACACGGGAGCGGTTCCTTCCTGATTTTCGCATGTAATGCATGCCAGGGGGCGTCCGTGATTTTTACTGTGACTAAAAAAGTGTGACCAAAGCAGTCATCCGACTTGAATTACAAAGCATGGGATAACAAACGAGCACCCTATGGGCCACCGTTTCGGCTTTTGTTGGTTTTAAACGTCCATTGGAAATTATGGGGCTGTGCCACAATCGGCTGGGCGCCTGTGCTGCCTCTTTGTAGGCCATCGTCCGTCTCCTTTGCGGGAAATCAGCGTACTTGTACCTATGGCCTCGACTGACTTCGGAATGCCGTGCTCCAGGCCTTTTCGCCGTTCTCGTAACTCTCGGCATCCAGTAATGAAGGAGGTAGTTCGGCAGAGGTGAAATTCTCATTCTTCAAGGATACCTTCCTCAATCAAGAACCAAAGTGTGGGGATCGAAGATGATTAGAGACCATTGTAGTCCACACTGCAAACGATGACACCCATGAATTGGGGAGTTTTTGGTCGAAGGTGAGGGCGGGTTCATCTCGTTCTTCTCATCTCGCCAATGTTTATCAATTTACGTGCATATCTGTTTGGTCTCTTCCCGAAAGGGGGGCCTTTTTCAACGGGAATATCCTCAGCACGTTTTCTTACTTCTTCACGCGAAAGCTTTGAGGTTACAGTCTCAGGGGGGAGTACGTTCGCAAGAGTGAAACTTAAAGAAATTGACGGAATGGCACCACAAGACGTGGAGCGTGCGGTTTAATTTGACTCAACACGGGGAACTTTACCAGATCCGACAGGGTGAGGATTGACAGATTGAGTGTTCTTTCTCGATCCCCTGAATGGTGGTGCATGGCCGCTTTTGGTCGGTGGAGTGATTTGTTTGGTTGATTCCGTCAAGGACGAGATCCAAGCTGCCCAGTAGGATTCAGGATTGAGGATTGTCCATAGGATAGCAATCCCTTCCGCGGGTTTTACCCAAGGGGGGGCGGTATCCGGTTGAATCCTTCTCTGCGGGATTCCTTGTTTTGCACAAGGTGAGATTTGGCAACAGCAGGTCTGTGATGCTCCTCAATGTCTGGGCGACACGCGCACTACAATGTCAGTGAGAACAAGAAAAACGACTTTTGTCGGACCTACTTGATCAAAAGAGTGGGAAAACCCCGGAATCACATGACCCACTTGGGACCGAGTATTGCAATTATTGGTCGCGCAACGAGGAATGTCTCGTAGGCGCCAGTCATCAAACTGTGCGATTACGTCCTGCCATTGTACACACCGCCCGTCGTTGTTTCCGATGATGGTGCAATACAGGTGATCGGACAGTCGAGTGTTTCACTTGACCGAAAGTTCACCGATATTTCTTCAATAGAGGAAGCAAAAGTCGTAACAAGGTAGCTGTAGGTGAACCTGCAGA</ns2:sequence><ns2:name>AF119809.1_Trypanosoma_neveulemairei_18S_ribosomal_RNA_gene,_partial_sequence</ns2:name></ns2:Sequence><ns2:Sequence dsseqid="sq392" id="sq392"><ns2:sequence>CATATGCTTGTTTCAAGGACTTAGCCATGCATGCCTCAGAATCACTGCATTTGCAGGAATCTGCGCATGGCTCATTACATCAGACGTAATCTGCCGCAAACATGTTGCGGTTTCCGCATTATTGGATAACTTGGCGAAACGCCAAGCTAATACATGAGTAGAAGGAACGTTCTCTGTACCAGGCTGCGGGGCGACTCGGAGCCTATGGGACGTTCAGCGAATGAATGAAAGTAAGACCAATGCCGCTTTTTGTGGCAGTAACACCCAGACGTGTTGACTCAATTCATTCCGTGCGAAAGCCGGCTTGTCCGGCGTCTTTTGACGAACAACTGCCCTATCAGCCAGTGATGGCCGTGTAGTGGACTGCCATGGCGTTGACGGGAGCGGGGGATTAGGGTTCGATTCCGGAGAGGGAGCCTGAGAAATAGCTACCACTTCTACGGAGGGCAGCAGGCGCGCAAATTGCCCAATGTCAAAACAAAACGATGAGGCAGCGAAAAGAAATAGAGCCTGCAGTCCCAAATGGGATTGTTGAACTGAATGGGGGATATCTAACATCATCCAAAATCGAGTAACAATTGGAGGACAAGTCTGGTGCCAGCACCCGCGGTAATTCCAGCTCCAAAAGCGTATATTAATGCTGTTGCTGTTAAAGGGTTCGTAGTTGAATTGAGGGCCTCTGAGGCGCACTGGTATGTCCCGTTCACTTTGAATTGGTGACCCAGGCCCTTGTGGTCCGTGAACATTCAGAAACAAGAAACACGGGAGTGGTTCCTTCCTGATCTTCGCATGTCATGCATGCCAGGGGGCGTCCGTGATTTTTACTGTGACTAAAAAAGTGTGACCAAAGCAGTCATCCGACTTGAATTAGAAAGCATGGGATAACAAAGGAGCAGCCTATGTGCTACCGTTTCGGCTTTTGTTGGTTTTAAAAGCTCATTGGAGATTATGGGGTTGTGCGACCAGCGGCTGGGTGTCGTGCCTCACTTAACTGTGTGATTACCCGTCGCCTTTGTGGGATCTTGCCTGCTCCGTTGAAACCTCACCTCTGCATGCAAATGTATTGTGTTGCTCTTCTGCGGATGTCTGGTTTTCCTGCAACTCACTGCTTCCAGGAATGAAGGAGGGTAGTTCGGGGGAGAACGTACTGGTGCGTCAGAGGTGGAATTCTTAGACCGCACCAAGACGAACTACAGCGAAGGCATTCTTCAAGGATACCTTCCTCAATCAAGAACCAAAGTGTGGGGATCGAAGATGATTAGAGACCATTGTAGTCCACACTGCAAACGATGACACCCATGAATTGGGGAGTTTTTGGTCACAGGCATCGCCGGGTTAATCTCGGGCGTTGCCTGACCAATGTTATGAATTTACGTGCATATTCTTTTAGGTATACCGCAAGGTTGCCTTTATTTACGGGAATATCCTCAGCACGTTTTCTTACTTCTTCACGCGAAAGCTTTGAGGTTACAGTCTCAGGGGGGAGTACGTTCGCAAGAGTGAAACTTAAAGAAATTGACGGAATGGCACCACAAGACGTGGAGCGTGCGGTTTAATTTGACTCAACACGGGGAACTTTACCGGATCCGGACAGGGTGAGGATTGACAGATTGAGTGTTCTTTCTCGATCCCCTGAATGGGGGTGCATGGCCGCTTTTGGTCGGTGGAGTGATTTGTTTGGTTGATTCCGTCAACGGACGAGATCCAAGCTGCCCAGTAGGATTCCGAATTGCCCATAGGATAGCAATCTCTTCCGCGGGTTTTACCCAAGGGAGTGCGGTATTCGTCTGTATCCTTCTCTGCGGGATTCCTTGTTTTGCACAAGGTGAGATTTTGGGCAACAGCAGGTCTGTGATGCTCCTCAATGTTCTGGGCGACACGCGCACTACAATGTCAGTGAGAACAAGAAAACCGACTCATGTCGTACCTACTTGATCAAAAGAGTGGGGAAACACCGGAATCACATAGACCCACTTGGGACCGAGTATTGCAATTATTGGTCGCGCAACGAGGAATGTCTCGTAGGCGCAGCTCATCAAACTGTGCCGATTACGTCCCTGCCATTTGTACACACCGCCCGTCGTTGTTTCCGATGATGGTGCAATACAGGTGATCGGACAGTCGAGTGTTTCACTTGACCGAAAGTTCACCGATATTGCTTCCATAGAGGAAGCAAAAGTC</ns2:sequence><ns2:name>JQ999962.1_Trypanosoma_sp._YS-2012_18S_ribosomal_RNA_gene,_partial_sequence</ns2:name></ns2:Sequence><ns2:Sequence dsseqid="sq394" id="sq394"><ns2:sequence>TTGATTTTGTTTATTCTGCCAGTAGTCATATGCTTGTTTCAAGGACTTAGCCATGCATGCCTCAGAATCACTGCATTGCAGGAATTTGCGCATGGCTCATTACATCAGACGTAATTTGCCGCAAAAATGTTGCGGTTTCCGCAAAATTGGATAACTGGGCGAAACGCCAAGCTAATACCTGAACAAATCCGGACGCTCTCTGTTCCGGCGGTGAAGAAACTCACAGTAATGGACCGTCCAGCGAATGAATGAAAGTAAAACCATGCCCTTACCGGCAGTAACACCCAGAAGTGTTGACTCAATTCATTTCGTGCGAAAGCTGGGTTTTTTTCCCGGCGTTTTTTGACGAACAACTTCCCTATCAGCCAGTGATGGCCGTGTAGTGGACTGCCATGGCGTTGACGGGAGCGGGGGATTAGGGTTTGATTCCGGAGAGGGAGCCTGAGAAATAGCTACCACTTCTACGGAGGGCAGCAGGCGCGCAAATTGCCCAATGTCAAAAAAAAACGATGAGGCAGCGAAAAGAAATAGAGCCGACAGTGCCTATGGTATTGTCGTTTTCAATGGGGGATATTTAAACCCATCCAAAATCGAGTAACAATTGGAGGACAAGTCTGGTGCCAGCACCCGCGGTAATTCCAGCTCCAAAAGCGTATATTAATGCTGTTGCTGTTAAAGGGTTCGTAGTTGAATTGTGGGCCTTTGAGGCGCAATGGTTTTGTCCCATCCACTTCGGATCGGTGACCCATGCCCTTGAGGTCCGTGAACACTCAGAAACAAGAAACACGGGAGTGGTTCCTTCCTGATTTTCGCATGTCATGCATGCCAGGGGGCGCCCGTGATTTTTACTGTGACTAAAAAAGTGTGACCAAAGCAGTCATTCGACTTGAATTAGAAAGCATGGGATAACAAAGGAGCAGCCTATGGGCCACCGTTTCGGCTTTTGTTGGTTTTAAAAGTCCATTGGAGATTATGGGGCTGTGCGACAAGCGGCTGGGTGTTTCCCTCTCGGGGACACCCGTCGCCTTTGTGGGAAATCCGTGCCCTGATTCGAGTTTCGGCTCGTTATCTTGGCACCTTCCCTCAACTCGCGGCATCCAGGAATGAAGGAGGGTAGTTCGGGGGAGAACGTACTGGTGCGTCAGAGGTGAAATTCTTAGACCGCACCAAGACGAACTACAGCGAAGGCATTCTTCAAGGATACCTTCCTCAATCAAGAACCAAAGTGTGGGGATCGAAGATGATTAGAGACCATTGTAGTCCACACTGCAAACGATGACACCCATGAATTGGGGAGTTTTTGGTCGCAGGCAAGGTCGGGTTTACCTCGCTCCTTGCCTCACCAATGGATATCAATTTACGTGCATATTCTTTTCGGACCCTTTACCGGGTCCTTTAACGGGAATATCCTCAGCACGTTATCTGACTTTCTTCACGCGAAAGCTTTGAGGTTACAGTCTCAGGGGGGGAGTACGTTCGCAAGAGTGAAACTTAAAGAAATTTGACGGAATGGCAACCACAAAGACGTGGAGCGTGCGGTTTATTTGGACTTCAACACGGGACCTTTACCAGATCCGGACACGGTGAGGATTGACAGATTGAGTGTTCTTTCTCGATCCCTTGAATGGTGGTGCATGGCCGCTTTTGGTCGGTGGAGTGATTTGTTTGGTTGATTCCGTCAACGGACGAGATCCAAGCTGCCCAGTAGGATTCAGAATTGCCCATAGGATAGCAATCCCTTCCGCGGGTTTTACCCAAGGGGGGGCGGTATTCGTTTGTATCCTTCTCTGCGGGATTCCTTGTTTTGCGCAAGGTGAGATTTTGGGCAACAGCAGGTCTGTGATGCTCCTCAATGTTCTGGGCGACACGCGCACTACAATGTCAGTGAGAACAAGAAAAACGACTTTTGTCGGACCTACTTGATCAAAAGAGTGGGAAAACCCCGGAATCACATAGACCCACTTGGGACCGAGTATTGCAATTATTGGTCGCGCAACGAGGAATGTCTCGTAGGCGCAGCTCATCAAACTGTGCCGATTACGTCCCTGCCATTTGTACACACCGCCCGTCGTTGTTTCCGATGATGGTGAAATACAGGTGATCGGACAGTCGAGTGTTTTCACTTGACCGAAAGTTCACCTGATAGTCTCCAATGATGTTGGGGCCCGAGCCCAAGGAGTTCCAA</ns2:sequence><ns2:name>KF586846.1_Trypanosoma_terrestris_isolate_CBT_46_18S_ribosomal_RNA_gene,_partial_sequence</ns2:name></ns2:Sequence><ns2:Sequence dsseqid="sq396" id="sq396"><ns2:sequence>CATATGCTTGTTTCAAGGACTTAGCCATGCATGCCTCAGAATCACTGCATTGCAGGAATCTGCGCATGGCTCATTACATCAGACGTAATCTGCCGCCAAAATTTTGCGGTCTCCGCATTACTGGATAACTTGGCGAAACGCCAAGCTAATACATGAACCAATCGGACGCTCTCTTTTTCTATGTCGCGGCTTGTGTTTACGCACTTGTCGTGGCGATGAGACGTCCAGCGAATGAATGAAATTAGAACCAACGCCTCCACCCGGGGGCAGTAACACTCAGACGTGTTGACTCAATTCATTCCGTGCGAAAGCCGAGCCTTGTTGCTCGGCGTCTACTGACGAACAACTGCCCTATCAGCCAGTGATGGCCGTGTAGTGGACTGCCATGGCGTTGACGGGAGCGGGGGATTAGGGTTCGATTCCGGAGAGGGAGCCTGAGAAATAGCTACCACTTCTACGGAGGGCAGCAGGCGCGCAAATTGCCCAATGTCGAAAAAATACGATGAGGCAGCGAAAAGAAATAGAGCCGACCGTGCCCTAGTGCATGGTTGTTTTCAATGGGGGATACTCAAACCCATCCAATATCGAGTAACAATTGGAGGACAAGTCTGGTGCCAGCACCCGCGGTAATTCCAGCTCCAAAAGCGTATATTAATGCTGTTGCTGTTAAAGGGTTCGTAGTTGAACTGTGGGCCACGTAGTTTTGTGCCGTGCCAGTCCCGTCCACCTCGGACGTGTTTTGACCCACGCCCTCGTGGCCCGTGAACACACTCAGATACAAGAAACACGGGAGCGGTTCCTCCTCACTTTCACGCATGTCATGCATGCGAGGGGGCGTCCGTGAATTTTACTGTGACCAAAAAAGTGCGACCAAAGCAGTCTGCCGACTTGAATTACAAAGCATGGGATAACGAAGCATCAGCCCTGGGGCCACCGTTTCGGCTTTTGTTGGTTTTAGAAGTCCTTGGGAGATTATGGGGCCGCGTGCCTTGGGTCGGTGTTTCGTGTCTCATTTTTGTGGCGCGCACATTCGGCTCTTCGTGATGTTTTTTTACATTCATTGCGACGCGCGGCTTCCAGGAATGAAGGAGGGTAGTTCGGGGGAGAACGTACTGGTGCGTCAGAGGTGAAATTCTTAGACCGCACCAAGACGAACTACAGCGAAGGCATTCTTCAAGGATACCTTCCTCAATCAAGAACCAAAGTGTGGGGATCAAAGATGATTAGAGACCATTGTAGTCCACACTGCAAACCATGACACCCATGAATTGGGGAACATCATTGGGTGCCCGTGTGGCGGCCTTTTGTGCCGACCCTCGGCCCCAATTTATTTATCAATTTACGTGCCTATTCTATCACCCCCGGTTCCCTCTTTTGAGGTTCTTCCGGGGTTTTTTACGGGAATATCCTCAGCACGTTTCTTACTTCTTCACGCGAAAGCTTGGAGGTTACAGTCTCAGGGGGGAGTACGTTCGCAAGAGTGAAACTTAAAGAAATTGACGGAATGGCACCACAAGACGTGGAGCGTGCGGTTTAATTTGACTCAACACGGGGAACTTTACCAGATCCGGACAGGGTGAGGATTGACAGATGGAGTGTTCTTTCTCGATCCCCTGAATGGTGGTGCATGGCCGCTTTTGGTCGGTGGAGTGATTTGTTTGGTTGATTCCGTCAACGGACGAGATCCAAGCTGCCCAGTAGGTGCCGGGATTGTCCACACAGGACAGCAGTCCCTCCGGCGGGGATTTTTTCCCCAACGGTGGTCGTCATCCTTCTTTTTACAGGCCCCTTCTCTGCGGGATTCCTTGCTTTTCGCGCAAGGTGAGATTTTGGGCAACAGCAGGTCTGTGATGCTCCTCAATGTTCTGGGCGACACGCGCACTACAATGTCAGTGAGAACAAGAGTCCGAGCGGCACTTCACAATGTCGCTCCCGCTTGATCAAAAGAGCGGGGAAACCACGGAATCACGTAGACCCACTTGGGACCGAGTATTGCAATTATTGGTCGCGCAACGAGGAATGTCTCGTAGGCGCAGCTCATCAAACTGTGCCGATTACGTCCCTGCCATTTGTACACACCGCCCGTCGTTGTTTCCGATGATGGTGCAATACAGGTGATCGGACCGTCGCTCGTCTCGGGCGACCGAAAGTTCACCGATATTGCTTCAATAGAGGAAGCAAAAGTC</ns2:sequence><ns2:name>KX007997.1_Trypanosoma_brucei_rhodesiense_isolate_Tbr_18S_ribosomal_RNA_gene,_partial_sequence</ns2:name></ns2:Sequence><ns2:Sequence dsseqid="sq398" id="sq398"><ns2:sequence>CATATGCTTGTTTCAAGGACTTAGCCATGCATGCCTCAGAATCACTGCATTGCAGGAATCTGCGCATGGCTCATTACATCAGACGTAATCTGCCGCCAAAATTTTGCGGTCTCCGCATTACTGGATAACTTGGCGAAACGCCAAGCTAATACATGAACCAATCGGACGCTCTCTTTTTCTATGTCGCGGCTTGTGTTTACGCACTTGTCGTGGCGATGGGACGTCCAGCGAATGAATGAAATTAGAACCAACGCCTCCACCCGGGGGCAGTAACACTCAGACGTGTTGACTCAATTCATTCCGTGCGAAAGCCGAGCCTTGTTGCTCGGCGTCTACTGACGAACAACTGCCCTATCAGCCAGTGATGGCCGTGTAGTGGACTGCCATGGCGTTGACGGGAGCGGGGGATTAGGGTTCGATTCCGGAGAGGGAGCCTGAGAAATAGCTACCACTTCTACGGAGGGCAGCAGGCGCGCAAATTGCCCAATGTCGAAAAAATACGATGAGGCAGCGAAAAGAAATAGAGCCGACCGTGCCCTAGTGCATGGTTGTTTTCAATGGGGGATACTCAAACCCATCCAATATCGAGTAACAATTGGAGGACAAGTCTGGTGCCAGCACCCGCGGTAATTCCAGCTCCAAAAGCGTATATTAATGCTGTTGCTGTTAAAGGGTTCGTAGTTGAACTGTGGGCCACGTAGTTTTGTGCCGTGCCAGTCCCGTCCACCTCGGACGTGTTTTGACCCACGCCCTCGTGGCCCGTGAACACACTCAGATACAAGAAACACGGGAGCGGTTCCTCCTCACTTTCACGCATGTCATGCATGCGAGGGGGCGTCCGTGAATTTTACTGTGACCAAAAAAGTGCGACCAAAGCAGTCTGCCGACTTGAATTACAAAGCATGGGATAACGAAGCATCAGCCCTGGGGCCACCGTTTCGGCTTTTGTTGGTTTTAGAAGTCCTTGGGAGATTATGGGGCCGCGTGCCTTGGGTCGGTGTTTCGTGTCTCATTTTTGTGGCGCGCACATTCGGCTCTTCGTGATGTTTTTTTACATTCATTGCGACGCGCGGCTTCCAGGAATGAAGGAGGGTAGTTCGGGGGAGAACGTACTGGTGCGTCAGAGGTGAAATTCTTAGACCGCACCAAGACGAACTACAGCGAAGGCATTCTTCAAGGATACCTTCCTCAATCAAGAACCAAAGTGTGGGGATCAAAGATGATTAGAGACCATTGTAGTCCACACTGCAAACCATGACACCCATGAATTGGGGAACATCATTGGGTGCCCGTGTGGCGGCCTTTTGTGCCGACCCTCGGCCCCAATTTATTTATCAATTTACGTGCCTATTCTATCACCCCCGGTTCCCTCTTTTGAGGTTCTTCCGGGGTTTTTTACGGGAATATCCTCAGCACGTTTCTTACTTCTTCACGCGAAAGCTTGGAGGTTACAGTCTCAGGGGGGAGTACGTTCGCAAGAGTGAAACTTAAAGAAATTGACGGAATGGCACCACAAGACGTGGAGCGTGCGGTTTAATTTGACTCAACACGGGGAACTTTACCAGATCCGGACAGGGTGAGGATTGACAGATGGAGTGTTCTTTCTCGATCCCCTGAATGGTGGTGCATGGCCGCTTTTGGTCGGTGGAGTGATTTGTTTGGTTGATTCCGTCAACGGACGAGATCCAAGCTGCCCAGTAGGTGCCGGGATTGTCCACACAGGACAGCAGTCCCTCCGGCGGGGATTTTTTCCCCAACGGTGGTCGTCATCCTTCTTTTTACAGGCCCCTTCTCTGCGGGATTCCTTGCTTTTCGCGCAAGGTGAGATTTTGGGCAACAGCAGGTCTGTGATGCTCCTCAATGTTCTGGGCGACACGCGCACTACAATGTCAGTGAGAACAAGAGTCCGAGCGGCACTTCACAATGTCGCTCCCGCTTGATCAAAAGAGCGGGGAAACCACGGAATCACGTAGACCCACTTGGGACCGAGTATTGCAATTATTGGTCGCGCAACGAGGAATGTCTCGTAGGCGCAGCTCATCAAACTGTGCCGATTACGTCCCTGCCATTTGTACACACCGCCCGTCGTTGTTTCCGATGATGGTGCAATACAGGTGATCGGACCGTCGCTCGTCTCGGGCGACCGAAAGTTCACCGATATTGCTTCAATAGAGGAAGCAAAAGTC</ns2:sequence><ns2:name>KX007996.1_Trypanosoma_brucei_gambiense_isolate_Tgb1_18S_ribosomal_RNA_gene,_partial_sequence</ns2:name></ns2:Sequence><ns2:Sequence dsseqid="sq400" id="sq400"><ns2:sequence>TGATCTGGTTGATTCTGCCAGTAGTCATATGCTTGTTTCAAGGACTTAGCCATGCATGCCTCAGAATCACTGCATTGCAGGAATCTGCGCATGGCTCATTACATCAGACGTAATCTGCCGCAAACATGTTGCGGTCTCCGCAAAATTGGATAACTTGGCGAAACGCCAAGCTAATACATGAGCTGAAGGGACGCTCTCTGTTTCGGGCGGTGGGGCGACTCACCGCTTATGGGACGTCCAGCGAATGAATGAAAGTAAAATCAATGCCTTCATTGGCAGTAACACCCAGAAGTGTTGACTCAATTCATTCCGTGCGAAAGCCGATTTACTCGGCGTCTTTTGACGAACAACTGCCCTATCAGCCAGTGATGGCCGTGTAGTGGACTGCCATGGCGTTGACGGGAGCGGGGGATTAGGGTTCGATTCCGGAGAGGGAGCCTGAGAAATAGCTACCACTTCTACGGAGGGCAGCAGGCGCGCAAATTGCCCAATGTCAAAAAAAACGATGAGGCAGCGAAAAGAAATAGAGCCGACAGTCCATTCGGATTGTCGTTTTCAATGGGGGATATTTAAACCCATCCAATATCGAGTAACAATTGGAGGACAAGTCTGGTGCCAGCACCCGCGGTAATTCCAGCTCCAAAAGCGTATATTAATGCTGTTGCTGTTAAAGGGTTCGTAGTTGAACTGAGGGCCTCCGAGGCGCACTGGTTAGTCCCATCCACTCCGGATTGGTGACCCAGGCCCTTGTGGTCCGTGAACACTCAGAAACAAGAAACACGGGAGCGGTTCCTTCCTGATTTTCGCATGTCATGCATGCCAGGGGGCGTCCGTGATTTTTACTGTGACTAAAAAAGTGTGACCAAAGCAGTCATCCGACTTGAATTAGAAAGCATGGGATAACAAAGGAGCAGCCTATGGGCCACCGTTTCGGCTTTTGTTGGTTTTAGAAGTCCATTGGAGATTATGGGGCAGTGCGACAAGCGGCCGGGTGTGCTTCAACGCGCGCCCGTCGCCTTTGTTGGAAATCAGTGCCGGCGCAGCACGGGCTTCGGTTCGCGGCTGTCCGGTGCCTTCCTTCAACTCACGGCATCCAGGAATGAAGGAGGGTAGTTCGGGGGAGAACGTACTGGTGCGTCAGAGGTGAAATTCTTAGACCGCACCAAGACGAACTACAGCGAAGGCATTCTTCAAGGATACCTTCCTCAATCAAGAACCAAAGTGTGGGGATCGAAGATGATTAGAGACCATTGTAGTCCACACTGCAAACGATGACACCCATGAATTGGGGAGTTTTTGGTCGATGTCAGGGACGAGTTCACCTCGCTCCCTGACTCACCAAGGATATCAATTTACGTGCATATTCTTTTCGGCTCTTTCGGGAGCCTTTGACGGGAATATCCTCAGCACGTTTTCTTACTTCTTCACGCGAAAGCTTTGAGGTTACAGTCTCAGGGGGGAGTACGTTCGCAAGAGTGAAACTTAAAGAAATTGACGGAATGGCACCACAAGACGTGGAGCGTGCGGTTTAATTTGACTCAACACGGGGAACTTTACCAGATCCGGACAGGGTGAGGATTGACAGATTGAGTGTTCTTTCTCGATCCCCTGAATGGTGGTGCATGGCCGCTTTTGGTCGGTGGAGTGATTTGTTTGGTTGATTCCGTCAACGGACGAGATCCAAGCTGCCCAGTAGGATTCAGAATTGCCCATAGGATAGCAATTCCTTCCGCGGGTTTTACCCAAGGGGGGTGGTATTCATTTGTATCCTTCTCTGCGGGATTCCTTGTTTTGCACAAGGTGAGATTTTGGGCAACAGCAGGTCTGTGATGCTCCTCAATGTTCTGGGCGACACGCGCACTACAATGTCAGTGAGAACAAGAAAAAAGACTTTTGTCTCACCTGCTTGATCAAAAGAGCGGGAAAACCCCGGAATCACATAGACCCACTTGGGACCGAGTATTGCAATTATTGGTCGCGCAACGAGGAATGTCTCGTAGGCGCAGCTCATCAAACTGTGCCGATTACGTCCCTGCCATTTGTACACACCGCCCGTCGTTGTTTCCGATGATGGTGCAATACAGGTGATCGGACAGTCTTCTGTTTCAGTCGACCGAAAGTTCACCGATATTTCTTCAATAGAGGAAGCAAAAGTCGTAACAAGGTAGCTGTAGGTGAACCTGCAGC</ns2:sequence><ns2:name>EU021228.1_Trypanosoma_sp._858_18S_ribosomal_RNA_gene,_partial_sequence</ns2:name></ns2:Sequence><ns2:Sequence dsseqid="sq402" id="sq402"><ns2:sequence>GATCTGGTTGATTCTGCCAGTAGTCATATGCTTGTTTCAAGGACTTAGCCATGCATGCCTCAGAATCACTGCATTGCAGGAATCTGCGCATGGCTCATTACATCAGACGTAATCTGCCGCAAAAATGTTGCGGTTTCCGCAAGATTGGATAACTTGGCGAAACGCCAAGCTAATACATGAACCAACGGGACGCTCTCTGTTCCGGCGGTGGGGTACCCCCTCACCGTTATGGGACGTCCGGCGAATGAATGAAAGTAAAACCAGCGCCTTCACAGGCAGTAACACCCAGAAGTGTTGACTCAATTCATTCCGTGCGAAAGCTGGGCCGTCTGGTCCGGCGTCTTTTGACGAACAACTGCCCTATCAGCCAGTGATGGCCGTGTAGTGGACTGCCATGGCGTTGACGGGAGCGGGGGATTAGGGTTCGATTCCGGAGAGGGAGCCTGAGAAATAGCTACCACTTCTACGGAGGGCAGCAGGCGCGCAAATTGCCCAATGTCGAGAAAAAAGATGAGGCAGCGAAAAGAAATAGAGCCGACAGTGCATTCATTGCATTGTCGTTTTCAATGGGGGATATTTAAACCCATCCAATATCGAGAACAATTGGAGGACAAGTCTGGTGCCACACCCGCGGTAATTCCAGCTCCAAAAGCGTATATTAATGCTGTTGCTGTTAAAGGGTTCGTAGTTGAACTGAGGGCCTTCCAAGGGTGCACTGGTTTTGTCCCATCCACTCCCGGATCGGTGACCCATGCCCTTGTGGTCCGTGAACACTCAGAAACAAGAAACACGGGAGCGGTTCCTTCCTGATCTCGCATGTCATGCATGCCAGGGGGCGTCCCGTGATTTTTTACTGTGACTAAAAAAGTGTGACCAAAGCAGTCATTCCGACTTGAATTAGCAAGCATGGGATAACAAAGGAGCAGCCTTTGGGCCACCGTTTCGGCTTTTGTTGGTTTTAAAAGTCCATTGGAGATTATGGGGCTGTGCGACAAGCGGCGGGTGCGCCTTTTTTACTTTCCGYCTTCTCCCAACGTCCATACACACATCTGTGTGTGTGTGCCGCGGGGTTGCGGAAATGTGGGGGGCCGCCCGTCGCCTTTGGGGGTTCATTTTTTTCTCGCGCCGCATGCGTCTCTTTTGCACGTACGCAGCGCGTGGTACAGCGAAGGCATTCTTCAAGGATACCTTCCTCAATCAAGAACCAAAGTGTGGGGATCGAAGATGATTAGAGACCATTGTAGTCCACACTGCAAACGATGACACCCATGAATTGGGGAGTTTTTGGTCGATGTCAGGGAGCGCGTCGGGCTCCTCTCTTTCTTTTCCAAGAAGAGAGTCCCGTCGTCTTGCGATTCCTTTTGCCGCGCCAATTGACATCAATTTACGTGCATATTCTTTTTGGCCGTTCTCCCTCACGGGGGTCGGTCTTTTTCAACGGGAATATCCTCAGCACGTTTTCTTACTTCTTCACGCGAAAGCTTTGAGGTTACAGTCTCAGGGGGGAGTACGTTCGCAAGAGTGAAACTTAAAGAAATTGACGGAATGGCACCACAAGACGTGGAGCGTGCGGTTTAATTTGACTCAACACGGGGAACTTTACCAGATCCGGACAGAATGAGGATTGACAGATTGAGTGTTCTTTCTCGATTCTCTGAATGGTGGTGCATGGCCGCTTTTGGTCGGTGGAGTGATTTGTTTGGTTGATTCCGTCAACGGACGAGATCCAAGCTGCCCAGTAGGATTCAGAATTGCCCATAGGATAGCAATACCCTCCGCGGGTTTTACCCAAGGAGGGGACGGCATTCACTTGTATCCTTCTCTGCGGGATTCCTTGTTTCGCGCAAGGTGAGATTTTGGGCAACAGCAGGTCTGTGATGCTCCTCAATGTTCTGGGCGACACGCGCACTACAATGTCAGTGAGAACAAGAAAAACGACTCGCGTCGGACCTACTTGATCAAAAGAGTGGGAAAACCACGGAATCACATAGACCCACTTGGGACCGAGTATTGCAATTATTGGTCGCGCAACGAGGAATGTCTCGTAGGCGCAGCTCATCAAACTGTGCCGATTACGTCCCTGCCATTTGTACACACCGCCCGTCGTTGTTTCCGATGATGGTGCAATACAGGTGATCGGACAGTCGGGCGTCACGCMTGACCGAAAGTTCACCGATAYTTCTTCAAGA</ns2:sequence><ns2:name>EU095839.1_Trypanosoma_sp._1052_18S_ribosomal_RNA_gene,_partial_sequence</ns2:name></ns2:Sequence><ns2:Sequence dsseqid="sq404" id="sq404"><ns2:sequence>TTGATCTGGTTGATTCTGCCAGTAGTCATATGCTTGTTTCAAGGACTTAGCCATGCATGCCTCAGAATCACTGCACTGCAGGAATCTGCGCATGGCTCATTACATCAGACGTAATCTGCCGCAAAAATGTTGCGGTCTCCGCATTATTGGATAACTTGGCGAAACGCCAAGCTAATACATGAACTGGAGGGGCGGTCTCTGTCACAGGTCGCGGGTCAAACCGCGGCTTATGGGGCGCCCAGCGAATGAATGAAAGTAAAACCAATGCCTTCACCGGCAGTAACACTCAGCAGTGTTGACTCAATTCATTCCGTGCGAAAGCCGGCTTGTCCGGCGTCTTTTGACGAACAACTGCCCTATCAGCCAGTGATGGCCGTGTAGTGGACTGCCATGGCGTTGACGGGAGCGGGGGATTAGGGTTCGATTCCGGAGAGGGAGCCTGAGAAATAGCTACCACTTCTACGGAGGGCAGCAGGCGCGCAAATTGCCCAATGTCAAAAAAAAAGATGAGGCAGCGAAAAGAAATAGAGCCGGCAGTCTATTTGGATTGCCGTATTCAATGGGGGATATTTAAACCCATCCAAAATCGAGTAACTATTGGAGGACAAGTCTGGTGCCAGCACCCGCGGTAATTCCAGCTCCAAAAGCGTATATTAATGCTGTTGCTGTTAAAGGGTTCGTAGTTGAATTGAGGGCCTCCGAGGCGCACTGGTACGTCCCATCCACTTCGGATCGGTGACCCAGGCCCTTGTGGTCCGTGAACACTCAGAAACAAGAAACACGGGAGCGGTTCCTTCCTGATTCACGCATGTCATGCATGCCAGGGGGCGTCCGTGATTTTTACTGTGACTAAAAAAGTGTGACCAAAGCAGTCATCCGACTTGAATTAGAAAGCATGGGATAACAAAGGAGCAGCCTATGGGCCACCGTTTCGGCTTTTGTTGGTTTTAAACGTCCATTGGAGATTATGGGGCTGTGCGACAAGCGGCCGGGTGCTTCACCGTACCCGTCGCCTTTGGGGGAAATCCGTGTCGGCCGTGTGCCGGGCTTCGGCCCGCGTGTGCGACCGGCGCCTTCCCTCAACTCACTGCATCCAGGAATGAAGGAGGGTAGTTCGGGGGAGAACGTACTGGTGCGTCAGAGGTGAAATTCTTAGACCGCACCAAGACGAACTACAGCGAAGGCATTCTTCAAGGATACCTTCCTCAATCAAGAACCAAAGTGTGGGGATCGAAGATGATTAGAGACCATTGTAGTCCACACTGCAAACGATGACACCCATGAATTGGGGAGTTTTTGGTCGAAGGCAAGGTCAGGTTCATCCTGCTCCTTTTCGCCTCACCAATGATATCAATTTACGTGCATATTCTTTTCGGCTCCCGCAAGGGAGCCTCTAACGGGAATATCCTCAGCACGTTTTCTTACTTCTTCACGCGAAAGCTTTGAGGTTACAGTCTCAGGGGGGAGTACGTTCGCAAGAGTGAAACTTAAAGAAATTGACGGAATGGCACCACAAGACGTGGAGCGTGCGGTTTAATTTGACTCAACACGGGGAACTTTACCAGATCCGGACAGGGTGAGGATTGACAGATTGAGTGTTCTTTCTCGATCCCCTGAATGGTGGTGCATGGCCGCTTTTGGTCGGTGGAGTGATTTGTTTGGTTGATTCCGTCAACGGACGAGATCCAAGCTGCCCAGTAGGATTCAGAATTGCCCATAGGATAGCAATCCCTTCCACGGGTTTTTCCCAAGGTGGGGCCGTATTCGGTTGTATCCTTCTCTGCGGGATTCCTTGTTTTGCACAAGGTGAGATTTTGGGCAACAGCAGGTCTGTGATGCTCCTCAATGTTCTGGGCGACACGCGCACTACAATGTCAGTGAGAACAAGAAAAACGACTTTTGTCGGACCTACTTGATCAAAAGAGTGGGGAAACACCGGAATCACATAGACCCACTTGGGACCGAGTATTGCAATTATTGGTCGCGCAACGAGGAATGTCTCGTAGGCGCAGCTCATCAAACTGTGCCGATTACGTCCCTGCCATTTGTACACACCGCCCGTCGTTGTTTCCGATGATGGTGCAATACAGGTGATCGGACAGTCGGATGTTTCATCTGACCGAAAGTTCACCGATATTTCTTCAATAGAGGAAGCAAAAGTCGTAACAAGGTAGCTGTAGGTGAACCTG</ns2:sequence><ns2:name>EU021245.1_Trypanosoma_sp._887_18S_ribosomal_RNA_gene,_partial_sequence</ns2:name></ns2:Sequence><ns2:Sequence dsseqid="sq406" id="sq406"><ns2:sequence>TGATCTGGTTGATTCTGCCAGTAGTCATATGCTTGTTTCAAGGACTTAGCCATGCATGCCTCAGAATCACTGCTTTGCAGGAATCTGCGCATGGCTCATTACATCAGACGTAATCTGCCGCAAACATGTTGCGGTCTCCGCAAAATTGGATAACTTGGCGAAACGCCAAGCTAATACATGAGCTGAAGGGACGCTCTCTGTTATGGGTGGTGGGGCAACTCACCGCTTATGGGACGTTCAGCGAATGAATGAAAGTAAAACCAATGCCTTTATTGGCAGTAACACCCAGAAGTGTTGACTCAATTCATTCCGTGCGAAAGCCGATTAATCGGCGTCTTTTGACGAACAACTGCCCTATCAGCCAGTGATGGCCGTGTAGTGGACTGCCATGGCGTTGACGGGAGCGGGGGATTAGGGTTCGATTCCGGAGAGGGAGCCTGAGAAATAGCTACCACTTCTACGGAGGGCAGCAGGCGCGCAAATTGCCCAATGTCAAAAAAAACGATGAGGCAGCGAAAAGAAATAGAGCCGACAGTCCCACTGGGATTGTCGTTTTCAATGGGGGATATTTAAACCCATCCAAAATCGAGAAACAATTGGAGGACAAGTCTGGTGCCAGCACCCGCGGTAATTCCAGCTCCAAAAGCGTATATTAATGCTGTTGCTGTTAAAGGGTTCGTAGTTGAACTGAGGGCCAACAAGGCGCACTGGTCAGTCCCATCCAATCCGGATCGGTGACCCAGGCCCTTGCGGTCCGTGAACACTCAGAAACAAGAAACACGGGAGCGGTTCCTACCTGATTTTCGCATGTCATGCATGCCAGGGGGCGTCCGTGATTTTTACTGTGACTAAAAAAGTGTGACCAAAGCAGTCATCCGACTTGAATTAGAAAGCATGGGATAACAAAGGAGCAGCCTATGGGCCACCGTTTCGGCTTTTGTTGGTTTTAAAAGTCCATTGGAGATTATGGAGCTGTGCGACAAGCGGTCGGGTGCGCCTTGCGCGTGCCCGTCGCCTTTGTGGGAATTCAGTGCCGAAGCAGGAGTTCCCTCGGGTTCAAACTGACCGGTGCCCTCCCTCAACTCGCGGCCTCCAGGAATGAAGGAGGGTAGTTCGGGGGAGAACGTACTGGTGCGTCAGAGGTGAAATTCTTAGACCGCACCAAGACGAACTACAGCGAAGGCATTCTTCAAGGATACCTTCCTCAATCAAGAACCAAAGTGTGGGGATCGAAGATGATTAGAGACCATTGTAGTCCACACTGCAAACGATGACACCCATGAATTGGGGAGTTTTTGGTCCATGTCGGATTCGAGTTTACCTCTTATCTGACTGACCAAGGATATTAATTTACGTGCATATTCTTTTTGGCTCTACCAAGGGCCTTTTACGGGAATATCCTCAGCACGTTTTCTTACTTCTTCACGCGAAAGCTTTGAGGTTACAGTCTCAGGGGGGAGTACGTTCGCAAGAGTGAAACTTAAAGAAATTGACGGAATGGCACCACAAGACGTGGAGCGTGCGGTTTAATTTGACTCAACACGGGGAACTTTACCAGATCCGGACAGGGTGAGGATTGACAGATTGAGTGTTCTTTCTCGATCCCCTGAATGGTGGTGCATGGCCGCTTTTGGTCGGTGGAGTGATTTGTTTGGTTGATTCCGTCAACGGACGAGATCCAAGCTGCCCAGTAGGATTCAGAATTGTCCATAGAATAGCAATTCCCTCCGCGGGTTTTTCCCAAGGGGGGTGGTATTCATTTGTATCCTTCTCTGCGGGATTCCTCGTTTTGCACGAGGTGAGATTTTGGGCAACAGCAGGTCTGTGATGCTCCTCAATGTTCTGGGCGACACGCGCACTACAATGTCAGTGAGAACAAGAAAAACGACTTCTGTCGCACCTGCTTGATCAAAAGAGCGGGAAAACACCGGAATCACATAGACCCACTTGGGACCGAGTATTGCAATTATTGGTCGCGCAACGAGGAATGTCTCGTAGGCGCAGCTCATCAAACTGTGCCGATTACGTCCCTGCCATTTGTACACACCGCCCGTCGTTGTTTCCGATGATGGTGCAATACAGGTGATCGGACAGTCGACTGTTTCAGTTGACCGAAAGTTCACCGATATTTCTTCAATAGAGGAAGCAAAAGTCGTAACAAGGTAGCTGTAGGTGAACCTGCAGCTGGATCA</ns2:sequence><ns2:name>EU021236.1_Trypanosoma_sp._406_18S_ribosomal_RNA_gene,_partial_sequence</ns2:name></ns2:Sequence><ns2:Sequence dsseqid="sq408" id="sq408"><ns2:sequence>TGATCTGGTTGATTCTGCCAGTAGTCATATGCTTGTTTCAAGGACTTAGCCATGCATGCCTCAGAATCACTGCTTTGCAGGAATCTGCGCATGGCTCATTACATCAGACGTAATCTGCCGCAAACATGTTGCGGTCTCCGCAAAATTGGATAACTTGGCGAAACGCCAAGCTAATACATGAGCTGAAGGGACGCTCTCTGTTATGGGTGGTTTGGCAACTTATCACTTATGGGACGTCCAGCGAATGAATGAAAGTAAAACCAATGCCTTTATTGGCAGTAACACCCAGAAGTGTTGACTCAATTCATTCCGTGCGAAAGCCGATTTACTCGGCGTCTTTTGACGAACAACTGCCCTATCAGCCAGTGATGGCCGTGTAGTGGACTGCCATGGCGTTGACGGGAGCGGGGGATTAGGGTTCGATTCCGGAGAGGGAGCCTGAGAAATAGCTACCACTTCTACGGAGGGCAGCAGGCGCGCAAATTGCCCAATGTCAAAAAAAACGATGAGGCAGCGAAAAGAAATAGAGCCGACAGTCCCACTGGGATTGTCGTTTTCAATGGGGGATATTTAAACCCATCCAAAATCGAGTAACAATTGGAGGACAAGTCTGGTGCCAGCACCCGCGGTAATTCCAGCTCCAAAAGCGTATATTAATGCTGTTGCTGTTAAAGGGTTCGTAGTTGAACTGAGGGCCACCAAGGCGCACTGGTCAGTCCCATCCAATCCGGATTGGTGACCCAGGCCCTTGCGGTCCGTGAACACTCAGAAACAAGAAACACGGGAGCGGTTCCTTCCTGATTTTCGCATGTCATGCATGCCAGGGGGCGTCCGTGATTTTTACTGTGACTAAAAAAGTGTGACCAAAGCAGTCATCCGACTTGAATTAGAAAGCATGGGATAACAAAGGAGCAGCCTATGGGCCACCGTTTCGGCTTTTGTTGGTTTTAAAAGTCCATTGGAGATTATGGAGCTGTGCGACAAGCGGCCGGGTGCGCCTTGCGCGTGCCCGTCGCCTTTGTGGGAAATCAGTGCCGGCGCAGCGCCGTCTTCGGATTGCGGCTGTCCGGTGCCTTCCCTCAACTCGCGGCCTCCAGGAATGAAGGAGGGTAGTTCGGGGGAGAACGTACTGGTGCGTCAGAGGTGAAATTCTTAGACCGCACCAAGACGAACTACAGCGAAGGCATTCTTCAAGGATACCTTCCTCAATCAAGAACCAAAGTGTGGGGATCGAAGATGATTAGAGACCATTGTAGTCCACACTGCAAACGATGACACCCATGAATTGGGGAGTTTTTGGTCGATGTCAGGATCGGGTTTACCTGCTTCCTGACTCACCAAGGATATCAATTTACGTGCATATTCTTTTCGGCTCTTCCAAGAGCCTTTTACGGGAATATCCTCAGCACGTTTTCTTACTTCTTCACGCGAAAGCTTTGAGGTTACAGTCTCAGGGGGGAGTACGTTCGCAAGAGTGAAACTTAAAGAAATTGACGGAATGGCACCACAAGACGTGGAGCGTGCGGTTTAATTTGACTCAACACGGGGAACTTTACCAGATCCGGACAGGGTGAGGATTGACAGATTGAGTGTTCTTTCTCGATCCCCTGAATGGTGGTGCATGGCCGCTTTTGGTCGGTGGAGTGATTTGTTTGGTTGATTCCGTCAACGGACGAGATCCAAGCTGCCCAGTAGGATTCAGAATTGTCCATAGAATAGCAATTCCTTCCGCGGGTTTTACCCAAGGGGGGTGGTATTCATTTGTATCCTTCTCTGCGGGATTCCTCGTTTTGCACGAGGTGAGATTTTGGGCAACAGCAGGTCTGTGATGCTCCTCAATGTTCTGGGCGACACGCGCACTACAATGTCAGTGAGAACAAGAAAAACGACTTTTGTCGCACCTGCTTGATCAAAAGAGCGGGAAAACCCCGGAATCACATAGACCCACTTGGGACCGAGTATTGCAATTATTGGTCGCGCAACGAGGAATGTCTCGTAGGCGCAGCTCATCAAACTGTGCCGATTACGTCCCTGCCATTTGTACACACCGCCCGTCGTTGTTTCCGATGATGGTGCAATACAGGTGATCGGACAGTCGACTGTTTCAGTTGACCGAAAGTTCACCGATATTTCTTCAATAGAGGAAGCAAAAGTCGTAACAAGGTAGCTGTAGGTGAACCTGCAGCTGGATCA</ns2:sequence><ns2:name>EU021234.1_Trypanosoma_sp._646_18S_ribosomal_RNA_gene,_partial_sequence</ns2:name></ns2:Sequence><ns2:Sequence dsseqid="sq410" id="sq410"><ns2:sequence>TGATCTGGTTGATTCTGCCAGTAGTCATATGCTTGTTTCAAGGACTTAGCCATGCATGCCTCAGAATCACTGCTTTGCAGGAATCTGCGCATGGCTCATTACATCAGACGTAATCTGCCGCAAACATGTTGCGGTCTCCGCAAAATTGGATAACTTGGCGAAACGCCAAGCTAATACATGAGCTGAAGGGACGCTCTCTGTTATGGGTGGTGGGGCAACTCACCACTTATGGGACGTTCAGCGAATGAATGAAAGTAAAACCAATGCCTTCATTGGCAGTAACACCCAGAAGTGTTGACTCAATTCATTCCGTGCGAAAGCCGATTTACTCGGCGTCTTTTGACGAACAACTGCCCTATCAGCCAGTGATGGCCGTGTAGTGGACTGCCATGGCGTTGACGGGAGCGGGGGATTAGGGTTCGATTCCGGAGAGGGAGCCTGAGAAATAGCTACCACTTCTACGGAGGGCAGCAGGCGCGCAAATTGCCCAATGTCAAAAAAAACGATGAGGCAGCGAAAAGAAATAGAGCCGACAGTCCCACTGGGATTGTCGTTTTCAATGGGGGATATTTAAACCCATCCAAAATCGAGTAACAATTGGAGGACAAGTCTGGTGCCAGCACCCGCGGTAATTCCAGCTCCAAAAGCGTATATTAATGCTGTTGCTGTTAAAGGGTTCGTAGTTGAACTGAGGGCCACCAAGGCGCACTGGTCAGTCCCATCCAATCCGGATTGGTGACCCAGGCCCTTGCGGTCCGTGAACACTCAGAAACAAGAAACACGGGAGCGGTTCCTTCCTGATTTTCGCATGTCATGCATGCCAGGGGGCGTCCGTGATTTTTACTGTGACTAAAAAAGTGTGACCAAAGCAGTCATCCGACTTGAATTAGAAAGCATGGGATAACAAAGGAGCAGCCTATGGGCCACCGTTTCGGCTTTTGTTGGTTTTAAAAGTCCATTGGAGATTATGGAGCTGTGCGACAAGCGGCCGGGTGCGCCTTGCGCGTGCCCGTCGCCTTTGTGGGAAATCAGTGCCGGCGCAGCACGTTCTTCGGATCGCGACTGTCCGGTGCCTTCCCTCAACTCGCGGCCTCCAGGAATGAAGGAGGGTAGTTCGGGGGAGAACGTACTGGTGCGTCAGAGGTGAAATTCTTAGACCGCACCAAGACGAACTACAGCGAAGGCATTCTTCAAGGATACCTTCCTCAATCAAGAACCAAAGTGTGGGGATCGAAGATGATTAGAGACCATTGTAGTCCACACTGCAAACGATGACACCCATGAATTGGGGAGTTTTTGGTCGTTGTCAGGATCAGGTTTACCTGCTTCCTGACTCACCAAGGATATCAATTTACGTGCATATTCTTTTCGGCTCTACCAAGAGCCTTTTACGGGAATATCCTCAGCACGTTTTCTTACTTCTTCACGCGAAAGCTTTGAGGTTACAGTCTCAGGGGGGAGTACGTTCGCAAGAGTGAAACTTAAAGAAATTGACGGAATGGCACCACAAGACGTGGAGCGTGCGGTTTAATTTGACTCAACACGGGGAACTTTACCAGATCCGGACAGGGTGAGGATTGACAGATTGAGTGTTCTTTCTCGATCCCCTGAATGGTGGTGCATGGCCGCTTTTGGTCGGTGGAGTGATTTGTTTGGTTGATTCCGTCAACGGACGAGATCCAAGCTGCCCAGTAGGATTCAGAATTGTCCATAGAATAGCAATTCCTTCCGCGGGTTTTACCCAAGGGGGGTGGTATTCATTTGTATCCTTCTCTGCGGGATTCCTCGTTTTGCACGAGGTGAGATTTTGGGCAACAGCAGGTCTGTGATGCTCCTCAATGTTCTGGGCGACACGCGCACTACAATGTCAGTGAGAACAAGAAAAACGACTTTTGTCGCACCTGCTTGATCAAAAGAGCGGGAAAACCCCGGAATCACATAGACCCACTTGGGACCGAGTATTGCAATTATTGGTCGCGCAACGAGGAATGTCTCGTAGGCGCAGCTCATCAAACTGTGCCGATTACGTCCCTGCCATTTGTACACACCGCCCGTCGTTGTTTCCGATGATGGTGCAATACAGGTGATCGGACAGTCGACTGTTTCAGTTGACCGAAAGTTCACCGATATTTCTTCAATAGAGGAAGCAAAAGTCGTAACAAGGTAGCTGTAGGTGAACCTGCAGCTGGATCA</ns2:sequence><ns2:name>EU267074.1_Trypanosoma_sp._315_18S_ribosomal_RNA_gene,_partial_sequence</ns2:name></ns2:Sequence><ns2:Sequence dsseqid="sq412" id="sq412"><ns2:sequence>TGATCTGGTTGATTCTGCCAGTAGTCATATGCTTGTTTCAAGGACTTAGCCATGCATGCCTCAGAATCACTGCTTTGCAGGAATCTGCGCATGGCTCATTACATCAGACGTAATCTGCCGCAAACATGTTGCGGTCTCCGCAAAATTGGATAACTTGGCGAAACGCCAAGCTAATACATGAGCTGAAGGAACGCTCTCTGTTATGGGTGGTGGGGCAACTCACCACTTATGGGACGTTCAGCGAATGAATGAAAGTAAGATCAATGCCTTTATTGGCAGTAACACCCAGAAGTGTTGACTCAATTCATTCCGTGCGAAAGCCGATTAATCGGCGTCTTTTGACGAACAACTGCCCTATCAGCCAGTGATGGCCGTGTAGTGGACTGCCATGGCGTTGACGGGAGCGGGGGATTAGGGTTCGATTCCGGAGAGGGAGCCTGAGAAATAGCTACCACTTCTACGGAGGGCAGCAGGCGCGCAAATTGCCCAATGTCAAAAAAAACGATGAGGCAGCGAAAAGAAATAGAGCCCACAGTCCCACTGGGATTGTCGTTTTCAATGGGGGATATTTAAACCCATCCAAAATCGAGTAACAATTGGAGGACAAGTCTGGTGCCAGCACCCGCGGTAATTCCAGCTCCAAAAGCGTATATTAATGCTGTTGCTGTTAAAGGGTTCGTAGTTGAACTGAGGGCCACCAAGGCGCACTGGTCAGTCCCATCCAATCCGGATTGGTGACCCAGGCCCTTGCGGTCCGTGAACACTCAGAAACAAGAAACACGGGAGCGGTTCCTTCCTGATTTTCGCATGTCATGCATGCCAGGGGGCGTCCGTGATTTTTACTGTGACTAAAAAAGTGTGACCAAAGCAGTCATCCGACTTGAATTAGAAAGCATGGGATAACAAAGGAGCAGCCTATGGGCCACCGTTTCGGCTTTTGTTGGTTTTAAAAGTCCATTGGAGATTATGGAGCTGTGCGACAAGCGGTCGGGTGCGCCTTGCGCGTGCCCGTCGCCTTTGTGGGAAATCAGTGCCGGCGCAGCGCTTTCTTCGGATTGTGACTGTCCGGTGCCTTCCCTCAACTCGCGGCCTCCAGGAATGAAGGAGGGTAGTTCGGGGGAGAACGTACTGGTGCGTCAGAGGTGAAATTCTTAGACCGCACCAAGACGAACTACAGCGAAGGCATTCTTCAAGGATACCTTCCTCAATCAAGAACCAAAGTGTGGGGATCGAAGATGATTAGAGACCATTGTAGTCCACACTGCAAACGATGACACCCATGAATTGGGGAGTTTTTGGTCGATGTCAGGAACGGGTATACCTCGCTTCCTGACTCACCAAGGATATCAATTTACGTGCATATTCTTTTCGGCTCTACCAAGAGCCTTTTACGGGAATATCCTCAGCACGTTTTCTTACTTCTTCACGCGAAAGCTTTGAGGTTACAGTCTCAGGGGGGAGTACGTTCGCAAGAGTGAAACTTAAAGAAATTGACGGAATGGCACCACAAGACGTGGAGCGTGCGGTTTAATTTGACTCAACACGGGGAACTTTACCAGATCCGGACAGGGTGAGGATTGACAGATTGAGTGTTCTTTCTCGATCCCCTGAATGGTGGTGCATGGCCGCTTTTGGTCGGTGGAGTGATTTGTTTGGTTGATTCCGTCAACGGACGAGATCCAAGCTGCCCAGTAGGATTCAGAATTGTCCATAGAATAGCAATTCCTTCCGCGGGTTTTACCCAAGGGGGGTGGTATTCATTTGTATCCTTCTCTGCGGGATTCCTCGTTTTGCACGAGGTGAGATTTTGGGCAACAGCAGGTCTGTGATGCTCCTCAATGTTCTGGGCGACACGCGCACTACAATGTCAGTGAGAACAAGAAAAACGACTTTTGTCGCACCTGCTTGATCAAAAGAGCGGGAAAACCCCGGAATCACATAGACCCACTTGGGACCGAGTATTGCAATTATTGGTCGCGCAACGAGGAATGTCTCGTAGGCGCAGCTCATCAAACTGTGCCGATTACGTCCCTGCCATTTGTACACACCGCCCGTCGTTGTTTCCGATGATGGTGCAATACAGGTGATCGGACAGTCGACTGTTTCAGTTGACCGAAAGTTCACCGATATTTCTTCAATAGAGGAAGCAAAAGTCGTAACAAGGTAGCTGTAGGTGAACCTGCAGCTGGATCA</ns2:sequence><ns2:name>EU021225.1_Trypanosoma_sp._444_18S_ribosomal_RNA_gene,_partial_sequence</ns2:name></ns2:Sequence><ns2:Sequence dsseqid="sq414" id="sq414"><ns2:sequence>GATCTGGTTGATTCTGCCAGTAGTCATATGCTTGTTTCAAGGACTTAGCCATGCATGCCTCAGAATCACTGCAATGCAGGAATCTGCGCATGGCTCATTACATCAGACGTAATCTGCCGCAAACATGTTGCGGTTTCCGCAAAACTGGATAACTTGGCGAAACGCCAAGCTAATACATGAGCTGAAGGGACGCTCTCTGTACCGGGTGGTGAGGCGACTCACTGCTTATGGGACGTCCGGCGAATGAATGAAAGTAAAACCAATGCCTTCACTGGCAGTAACACCCAGAAGTGTTGACTCAATTCATTCCGTGCGAAAGCCGACTTTTCGGCGTCTTTTGACGAACAACTGCCCTATCAGCCAGTGATGGCCGTGTAGTGGACTGCCATGGCGTTGACGGGAGCGGGGGATTAGGGTTCGATTCCGGAGAGGGAGCCTGAGAAATAGCTACCACTTCTACGGAGGGCAGCAGGCGCGCAAATTGCCCAATGTCAAAAAAAACGATGAGGCAGCGAAAAGAAATAGAGCCGACAGTCCCACTGGGATTGTCGTATTCAATGGGGGATATTTAAACCCATCCAATATCGAGTAACAATTGGAGGACAAGTCTGGTGCCAGCACCCGCGGTAATTCCAGCTCCAAAAGCGTATATTAATGCTGTTGCTGTTAAAGGGTTCGTAGTTGAACTGAGGGCCTCCGAGGCGCACTGGTTAGTCCCATCCACTCCGGATTGGTGACCCAGGCCCTTGTGGTCCGTGAACACTCAGAAACAAGAAACACGGGAGCGGTTCCTTCCTGATTTTCGCATGTCATGCATGCCAGGGGGCGTCCGTGATTTTTACTGTGACTAAAAAAGTGTGACCAAAGCAGTCATCCGACTTGAATTAGAAAGCATGGGATAACAAAGGAGCAGCCTATGGGCCACCGTTTCGGCTTTTGTTGGTTTTAGAAGTCCATTGGAGATTATGGGGCTGTGCGACAAGCGTCCGGGTGCGTTTCAACGCGTGCCCGTCGCCTTTGTGGGAAACCAGTGCCGGCGCAGCACGGACTTCGGTCCGCCGCTGTCCGGTGCCTTCCCTCAACTCACGGCAACCAGGAATGAAGGAGGGTAGTTCGGGGGGGAACGTACTGGTGCGTCAGAGGTGAAATTCTTAGACCGCACCAAGACGAACTACAGCGAAGGCATTCTTCAAGGATACCTTCCTCAATCAAGAACCAAAGTGTGGGGATCGAAGATGATTAGAGACCATTGTAGTCCATACTGCAAACGATGACACCCATGAATTGGGGAGTTTTTGGTCGATGTCAGGGACGAGTTCACCTCGCTCCTTGACTCACCAAGGATATCAATTTACGTGCATATTCTTTTCGGGTCCTTCTGGGCCCTTTGACGGGAATATCCTCAGCACGTTTTCTTACTTCTTCACGCGAAAGCTTTGAGGTTACAGTCTCAGGGGGGAGTACGTTCGCAAGAGTGAAACTTAAAGAAATTGACGGAATGGCACCACAAGACGTGGAGCGTGCGGTTTAATTTGACTCAACACGGGGAACTTTACCAGATCCGGACAGGGTGAGGATTGACAGATTGAGTGTTCTTTCTCGATCCCCTGAATGGTGGTGCATGGCCGCTTTTGGTCGGTGGAGTGATTTGTTTGGTTGATTCCGTCAACGGACGAGATCCAAGCTGCCCAGTAGGATTCAGAATTGCCCATAGAATAGCAATTCCTTCCGCGGGTTTTACCCAAGGGGGGTGGTATTCATTTGTATCCTTCTCTGCGGGATTCCTTGTTTTGCACAAGGTGAGATTTTGGGCAACAGCAGGTCTGTGATGCTCCTCAATGTTCTGGGCGACACGCGCACTACAATGTCAGTGAGAACAAGAAACAAGACCCTGTCTCACCTGCATTGATCAAAAGAGCGGGAAAACACCGGAATCACATAGACCCACTTGGGACCGAGTATTGCAATTATTGGTCGCGCAACGAGGAATGTCTCGTAGGCGCAGCTCATCAAACTGTGCCGATTACGTCCCTGCCATTTGTACACACCGCCCGTCGTTGTTTCCGATGATGGTGCAATACAGGTGATCGGACAGTTGGCTGTTTCAGCTGACCGAAAGTTCACCGATATTTCTTCAATAGAGGAAGCAAAAGTCGTAACAAGGTAGCTGTAGGTGAACCTGCAGCTGGATCA</ns2:sequence><ns2:name>EU021226.1_Trypanosoma_sp._316_18S_ribosomal_RNA_gene,_partial_sequence</ns2:name></ns2:Sequence><ns2:Sequence dsseqid="sq416" id="sq416"><ns2:sequence>GATCTGGTTGATTCTGCCAGTAGTCATATGCTTGTTTCAAGGACTTAGCCATGCATGCCTCAGAATCACTGCTTTGCAGGAATCTGCGCATGGCTCATTACATCAGACGTAATCTGCCGCAAACATGTTGCGGTCTCCGCAAAATTGGATAACTTGGCGAAACGCCAAGCTAATACATGAGCTGAAGGGACGCTCTCTGTTATGGGTGGTTTGGCAACTTATCACTTATGGGACGTCCAGCGAATGAATGAAAGTAAAACCAATGCCTTCATTGGCAGTAACACCCAGAAGTGTTGACTCAATTCATTCCGTGCGAAAGCCGATTTACTCGGCGTCTTTTGACGAACAACTGCCCTATCAGCCAGTGATGGCCGTGTAGTGGACTGCCATGGCGTTGACGGGAGCGGGGGATTAGGGTTCGATTCCGGAGAGGGAGCCTGAGAAATAGCTACCACTTCTACGGAGGGCAGCAGGCGCGCAAATTGCCCAATGTCAAAAAAAACGATGAGGCAGCGAAAAGAAATAGAGCCGACAGTCCCACTGGGATTGTCGTTTTCAATGGGGGATATTTAAACCCATCCAAAATCGAGTAACAATTGGAGGACAAGTCTGGTGCCAGCACCCGCGGTAATTCCAGCTCCAAAAGCGTATATTAATGCTGTTGCTGTTAAAGGGTTCGTAGTTGAACTGAGGGCCACCAAGGCGCACTGGTCAGTCCCATCCAATCCGGATTGGTGACCCAGGCCCTTGCGGTCCGTGAACACTCAGAAACAAGAAACACGGGAGCGGTTCCTTCCTGATTTTCGCATGTCATGCATGCCAGGGGGCGTCCGTGATTTTTACTGTGACTAAAAAAGTGTGACCAAAGCAGTCATCCGACTTGAATTAGAAAGCATGGGATAACAAAGGAGCAGCCTATGGGCCACCGTTTCGGCTTTTGTTGGTTTTAAAAGTCCATTGGAGATTATGGAGCTGTGCGACAAGCGGCCGGGTGCGCCTTGCGCGTGCCCGTCGCCTTTGTGGGAAATCAGTGCCGGCGCAGCGCCGTCTTCGGATTGCGACTGTCCGGTGCCTTCCCTCAACTCGCGGCCTCCAGGAATGAAGGAGGGTAGTTCGGGGGAGAACGTACTGGTGCGTCAGAGGTGAAATTCTTAGACCGCACCAAGACGAACTACAGCGAAGGCATTCTTCAAGGATACCTTCCTCAATCAAGAACCAAAGTGTGGGGATCGAAGATGATTAGAGACCATTGTAGTCCACACTGCAAACGATGACACCCATGAATTGGGGAGTTTTTGGTCGCTGTCAGGATCGGGTTTACCTGCTTCCTGACTCACCAAGGATATCAATTTACGTGCATATTCTTTTCGGCTCTACCAAGAGCCTTTTACGGGAATATCCTCAGCACGTTTTCTTACTTCTTCACGCGAAAGCTTTGAGGTTACAGTCTCAGGGGGGAGTACGTTCGCAAGAGTGAAACTTAAAGAAATTGACGGAATGGCACCACAAGACGTGGAGCGTGCGGTTTAATTTGACTCAACACGGGGAACTTTACCAGATCCGGACAGGGTGAGGATTGACAGATTGAGTGTTCTTTCTCGATCCCCTGAATGGTGGTGCATGGCCGCTTTTGGTCGGTGGAGTGATTTGTTTGGTTGATTCCGTCAACGGACGAGATCCAAGCTGCCCAGTAGGATTCAGAATTGTCCATAGAATAGCAATTCCTTCCGCGGGTTTTACCCAAGGGGGGTGGTATTCATTTGTATCCTTCTCTGCGGGATTCCTCGTTTTGCACGAGGTGAGATTTTGGGCAACAGCAGGTCTGTGATGCTCCTCAATGTTCTGGGCGACACGCGCACTACAATGTCAGTGAGAACAAGAAAAACGACTTTTGTCGCACCTGCTTGATCAAAAGAGCGGGAAAACCCCGGAATCACATAGACCCACTTGGGACCGAGTATTGCAATTATTGGTCGCGCAACGAGGAATGTCTCGTAGGCGCAGCTCATCAAACTGTGCCGATTACGTCCCTGCCATTTGTACACACCGCCCGTCGTTGTTTCCGATGATGGTGCAATACAGGTGATCGGACAGTCGACTGTTTCAGTTGACCGAAAGTTCACCGATATTTCTTCAATAGAGGAAGCAAAAGTCGTAACAAGGTAGCTGTAGGTGAACCTGCAGCTGGATCAAA</ns2:sequence><ns2:name>EU021235.1_Trypanosoma_sp._358_18S_ribosomal_RNA_gene,_partial_sequence</ns2:name></ns2:Sequence><ns2:Sequence dsseqid="sq418" id="sq418"><ns2:sequence>TTGATTCTGCCAGTAGTCATATGCTTGTTTCAAGGACTTAGCCATGCATGCCTCAGAATCACTGCATTGCAGGAATCTGCGCATGGCTCATTACATCAGACGTAATCTGCCGCAAAAATGTTGCGGTCTCCGCATTATTGGATAACTTGGCGAAACGCCAAGCTAATACATGAACTGGAGGGGCGGTCTCTGTCACAGGTTGCGGGTCAAACCGCGGCTTATGGGGCGCCCAGCGAATGAATGAAAGTAAAACCAATGCCTTCACCGGCAGTAACACTCAGCAGTGTTGACTCAATTCATTCCGTGCGAAAGCCGGCTTGTCCGGCGTCTTTTGACGAACAACTGCCCTATCAGCCAGTGATGGCCGTGTAGTGGACTGCCATGGCGTTGACGGGAGCGGGGGATTAGGGTTCGATTCCGGAGAGGGAGCCTGAGAAATAGCTACCACTTCTACGGAGGGCAGCAGGCGCGCAAATTGCCCAATGTCAAAAAAAAAGATGAGGCAGCGAAAAGAAATAGAGCCGGCAGTCCATTTTCTGGATTGCCGTATTCAATGGGGGATATTTAAACCCATCCAAAATCGAGTAACTATTGGAGGACAAGTCTGGTGCCAGCACCCGCGGTAATTCCAGCTCCAAAAGCGTATATTAATGCTGTTGCTGTTAAAGGGTTCGTAGTTGAATTGAGGGCCTCCGAGGCGCACTGGTACGTCCCATCCACTTCGGATCGGTGACCCAGGCCCTTGTGGTCCGTGAACACTCTCAGAAACAAGAAACACGGGAGCGGTTCCTTCCTGATTCACGCATGTCATGCATGCCAGGGGGCGTCCGTGATTTTTACTGTGACTAAAAAAGTGTGACCAAAGCAGTCATCCGACTTGAATTAGAAAGCATGGGATAACAAAGGAGCAGCCTATGGGCCACCGTTTCGGCTTTTGTTGGTTTTAAACGTCCATTGGAGATTATGGGGCTGTGCGACAAGCGGCCGGGTGCTTCACCGCACCCGTCGCCTTTGGGGGAAATCCGTGCCGGCCGTGTGCCGGGCTTCGGCCCGCGTGTGCGACCGGTGCCTTCCCTCAACTCACTGCATCCAGGAATGAAGGAGGGTAGTTCGGGGGAGAACGTACTGGTGCGTCAGAGGTGAAATTCTTAGACCGCACCAAGACGAACTACAGCGAAGGCATTCTTCAAGGATACCTTCCTCAATCAAGAACCAAAGTGTGGGGATCGAAGATGATTAGAGACCATTGTAGTCCACACTGCAAACGATGACACCCATGAATTGGGGAGTTTTTGGTCGAAGGCAAGGTCGGGTTCATCCTGCACCTTTTCGCCTCACCAATGATATCAATTTACGTGCATATTCTTTTCGGCTCTCGCAAGGGAGCCTCTAACGGGAATATCCTCAGCACGTTTTCTTACTTCTTCACGCGAAAGCTTTGAGGTTACAGTCTCAGGGGGGAGTACGTTCGCAAGAGTGAAACTTAAAGAAATTGACGGAATGGCACCACAAGACGTGGAGCGTGCGGTTTAATTTGACTCAACACGGGGAACTTTACCAGATCCGGACAGGGTGAGGATTGACAGATTGAGTGTTCTTTCTCGATCCCCTGAATGGTGGTGCATGGCCGCTTTTGGTCGGTGGAGTGATTTGTTTGGTTGATTCCGTCAACGGACGAGATCCAAGCTGCCCAGTAGGATTCAGAATTGTCCATAGGATAGCAATCCCTTCCACGGGTTTTACCCAAGGTGGGGCCGTATTCGGTTGTATCCTTCTCTGCGGGATTCCTTGTTTTGCACAAGGTGAGATTTTGGGCAACAGCAGGTCTGTGATGCTCCTCAATGTTCTGGGCGACACGCGCACTACAATGTCAGTGAGAACAAGAAAAACGACTTTTGTCGGACCTACTTGATCAAAAGAGTGGGGAAACACCGGAATCACATAGACCCACTTGGGACCGAGTATTGCAATTATTGGTCGCGCAACGAGGAATGTCTCGTAGGCGCAGCTCATCAAACTGTGCCGATTACGTCCCTGCCATTTGTACACACCGCCCGTCGTTGTTTCCGATGATGGTGCAATACAGGTGATCGGACAGTCGGATGTTTCATCTGACCGAAAGTTCACCGATATTTCTTCAATAGAGGAAGCAAAAGTCGTAACAAGGTAGCTGTAGGTGAACCTGCAGCTGGAT</ns2:sequence><ns2:name>EU021242.1_Trypanosoma_sp._101_18S_ribosomal_RNA_gene,_partial_sequence</ns2:name></ns2:Sequence><ns2:Sequence dsseqid="sq420" id="sq420"><ns2:sequence>TGATCTGGTTGATTCTGCCAGTAGTCATATGCTTGTTTCAAGGACTTAGCCATGCATGCCTCAGAATCACTGCTTTGCAGGAATCTGCGCATGGCTCATTACATCAGACGTAATCTGCCGCAAACATGTTGCGGTCTCCGCAAAATTGGATAACTTGGCGAAACGCCAAGCTAATACATGAGCTGAAGGGACGCTCTCTGTTATGGGTGGTGGGGCAACTCACCACTTATGGGACGTTCAGCGAATGAATGAAAGTAAAATCAATGCCTTTATTGGCAGTAACACCCAGAAGTGTTGACTCAATTCATTCCGTGCGAAAGCCGATTTACTCGGCGTCTTTTGACGAACAACTGCCCTATCAGCCAGTGATGGCCGTGTAGTGGACTGCCATGGCGTTGACGGGAGCGGGGGATTAGGGTTCGATTCCGGAGAGGGAGCCTGAGAAATAGCTACCACTTCTACGGAGGGCAGCAGGCGCGCAAATTGCCCAATGTCAAAAAAAACGATGAGGCAGCGAAAAGAAATAGAGCCGACAGTCCCACTGGGATTGTCGTTTTCAATGGGGGATATTTAAACCCATCCAAAATCGAGTAACAATTGGAGGACAAGTCTGGTGCCAGCACCCGCGGTAATTCCAGCTCCAAAAGCGTATATTAATGCTGTTGCTGTTAAAGGGTTCGTAGTTGAACTGAGGGCCACCAAGGCGCACTGGTCAGTCCCATCCAATCCGGATTGGTGACCCAGGCCCTTGCGGTCCGTGAACACTCAGAAACAAGAAACACGGGAGCGGTTCCTTCCTGATTTTCGCATGTCATGCATGCCAGGGGGCGTCCGTGATTTTTACTGTGACTAAAAAAGTGTGACCAAAGCAGTCATCCGACTTGAATTAGAAAGCATGGGATAACAAAAGAGCGACCTATGGGCCACCGTTTCGGCTTTTGTTGGTTTTAAAAGTCCATTGGAGATTATGGAGCTGTGCGACAAGCGGCCGGGTGCGCCTTGCGCGTGCCCGTCGCCTTTGTGGGAAATCAGTGCCGGCGCAGCACGGTCTTCGGATCGCGACTGTCCGGTGCCTTCCCTCAACTCGCGGCATTCAGGAATGAAGGAGGGTAGTTCGGGGGAGAACGTACTGGTGCGTCAGAGGTGAAATTCTTAGACCGCACCAAGACGAACTACAGCGAAGGCATTCTTCAAGGATACCTTCCTCAATCAAGAACCAAAGTGTGGGGATCGAAGATGATTAGAGACCATTGTAGTCCACACTGCAAACGATGACACCCATGAATTGGGGAGTTTTTGGTCGATGTCAGGAACGGGTTTACCTCGCTTCCTGACTCACCAAGGATATCAATTTACGTGCATATTCTTTTCGGCTCTACCAAGAGCCTTTTACGGGAATATCCTCAGCACGTTTTCTTACTTCTTCACGCGAAAGCTTTGAGGTTACAGTCTCAGGGGGGAGTACGTTCGCAAGAGTGAAACTTAAAGAAATTGACGGAATGGCACCACAAGACGTGGAGCGTGCGGTTTAATTTGACTCAACACGGGGAACTTTACCAGATCCGGACAGGGTGAGGATTGACAGATTGAGTGTTCTTTCTCGATCCCCTGAATGGTGGTGCATGGCCGCTTTTGGTCGGTGGAGTGATTTGTTTGGTTGATTCCGTCAACGGACGAGATCCAAGCTGCCCAGTAGGATTCAGAATTGTCCATAGAATAGCAATTCCTTCCGCGGGTTTTACCCAAGGGGGGTGGTATTCATTTGTATCCTTCTCTGCGGGATTCCTCGTTTTGCACGAGGTGAGATTTTGGGCAACAGCAGGTCTGTGATGCTCCTCAATGTTCTGGGCGACACGCGCACTACAATGTCAGTGAGAACAAGAAAAACGACTTTTGTCGCACCTGCTTGATCAAAAGAGCGGGAAAACCCCGGAATCACATAGACCCACTTGGGACCGAGTATTGCAATTATTGGTCGCGCAACGAGGAATGTCTCGTAGGCGCAGCTCATCAAACTGTGCCGATTACGTCCCTGCCATTTGTACACACCGCCCGTCGTTGTTTCCGATGATGGTGCAATACAGGTGATCGGACAGTCGACTGTTTCAGTTGACCGAAAGTTCACCGATATTTCTTCAATAGAGGAAGCAAAAGTCGTAACAAGGTAGCTGTAGGTGAACCTGCAGCTGGATCA</ns2:sequence><ns2:name>EU267075.1_Trypanosoma_sp._660_18S_ribosomal_RNA_gene,_partial_sequence</ns2:name></ns2:Sequence><ns2:Sequence dsseqid="sq422" id="sq422"><ns2:sequence>TGATCTGGTTGATTCTGCCAGTAGTCATATGCTTGTTTCAAGGACTTAGCCATGCATGCCTCAGAATCACTGCATTGCAGGAATCTGCGCATGGCTCATTACATCAGACGTAATCTGCCGCAAACATGTTGCGGTCTCCGCAAAATTGGATAACCTGGCGAAACGCCAAGCTAATACATGAGCTGAAGGGATGCTCTCTGTACCGGGCGGTGGGGCGACTCACCGCTTATGGGACGTCCAGCGAATGAATGAAAGTAAAACCAATGCCTTTATTGGCAGTAACAACCAGAAGTGTTGATTCAATTCATTCCGTGCGAAAGCCGATCTACTCGGCGTCTTTTGACGAACAACTGCCCTATCAGCCAGTGATGGCCGTGTAGTGGACTGCCATGGCGTTGACGGGAGCGGGGGATTAGGGTTCGATTCCGGAGAGGGAGCCTGAGAAATAGCTACCACTTCTACGGAGGGCAGCAGGCGCGCAAATTGCCCAATGTCAAAAAAAACGATGAGGCAGCGAAAAGAAATAGAGCCGACAGTCCCACTGGGATTGTCGTATTCAATGGGGGATATTTAAACCCATCCAATATCGAGTAACAATTGGAGGACAAGTCTGGTGCCAGCACCCGCGGTAATTCCAGCTCCAAAAGCGTATATTAATGCTGTTGCTGTTAAAGGGTTCGTAGTTGAACTGAGGGCCTCCGAGGCGCACTGGTTAGTCCCATCCACTCCGGATCGGTGACCCAGGCCCTTGTGGTCCGTGAACACTCAGAAACAAGAAACACGGGAGCGGTTCCTTCCTGATTTTCGCATGTCATGCATGCCAGGGGGCGTCCGTGATTTTTACTGTGACTAAAAAAGTGTGACCAAAGCAGTCATCCGACTTGAATTAGAAAGCATGGGATAACAAAGGAGCAGCCTATGGGCCACCGTTTCGGCTTTTGTTGGTTTTAGAAGTCCATTGGAGATTATGGGGTTGTGCGACAAGCGGCCGGGTGCACCTTACCGTGCGCCCGTCGCCTTTGTGGGAAATCAGTGCCGGCGCGGCACGGGCTTCGGTCCGCGGCTGTCCGGTGCCTTCCCTCAACTCACGGCCACCAGGAATGAAGGAGGGTAGTTCGGGGGAGAACGTACTGGTGCGTCAGAGGTGAAATTCTTAGACCGCACCAAGACGAACTACAGCGAAGGCATTCTTCAAGGATACCTTCCTCAATCAAGAACCAAAGTGTGGGGATCGAAGATGATTAGAGACCATTGTAGTCCACACTGCAAACGATGACACCCATGAATTGGGGAGTTTTTGGTCGATGTCAGGGACGAGTTCACCTCGCTTCTTGACTCACCAAGGATATCAATTTACGTGCATATTCTTTTCGGCTCTTTCGGGAGCCCTTGACGGGAATATCCTCAGCACGTTTTCTTACTTCTTCACGCGAAAGCTTTGAGGTTACAGTCTCAGGGGGGAGTACGTTCGCAAGAGTGAAACTTAAAGAAATTGACGGAATGGCACCACAAGACGTGGAGCGTGCGGTTTAATTTGACTCAACACGGGGAACTTTACCAGATCCGGACAGGGTGAGGATTGACAGATTGAGTGTTCTTTCTCGATCCCCTGAATGGTGGTGCATGGCCGCTTTTGGTCGGTGGAGTGATTTGTTTGGTTGATTCCGTCAACGGACGAGATCCAAGCTGCCCAGTAGGATTCAGAATTGCCCATAGGATAGCAATTCCTTCCGCGGGTTTTACCCAAGGGGGGTGGTATTCGTTTGTATCCTTCTCTGCGGGATTCCTTGTTTTGCACAAGGTGAGATTTTGGGCAACAGCAGGTCTGTGATGCTCCTCAATGTTCTGGGCGACACGCGCACTACAATGTCAGTGAGAACAAGAAACAAGACTTTGTCTCACCTGCTTGATCAAAAGAGCGGGAAAACCCCGGAATCACATAGACCCACTTGGGACCGAGTATTGCAATTATTGGTCGCGCAACGAGGAATGTCTCGTAGGCGCAGCTCATCAAACTGTGCCGATTACGTCCCTGCCATTTGTACACACCGCCCGTCGTTGTTTCCGATGATGGTGCAATACAGGTGATCGGACAGTTAGCTGTTTCAGCTGACCGAAAGTTCACCGATATTTCTTCAATAGAGGAAGCAAAAGTCGTAACAAGGTAGCTGTAGGTGAACCTGCAGCTGGATCAA</ns2:sequence><ns2:name>EU021231.1_Trypanosoma_sp._346_18S_ribosomal_RNA_gene,_partial_sequence</ns2:name></ns2:Sequence><ns2:Sequence dsseqid="sq424" id="sq424"><ns2:sequence>TGATCTGGTTGATTCTGCCAGTAGTCATATGCTTGTTTCAAGGACTTAGCCATGCATGCCTCAGAATCACTGCATTGCAGGAATCTGCGCATGGCTCATTACATCAGACGTAATCTGCCGCAAACATGTTGCGGTCTCCGCAAAATTGGATAACCTGGCGAAACGCCAAGCTAATACATGAGCTGAAGGGATGCTCTCTGTACCGGGCGGTGGGGCGACTCACCGCTTATGGGACGTCCAGCGAATGAATGAAAGTAAAACCAATGCCTTCATTGGCAGTAACAACCAGAAGTGTTGATTCAATTCATTCCATGCGAAAGCCGATCTACTCGGCGTCTTTTGACGAACAACTGCCCTATCAGCCAGTGATGGCCGTGTAGTGGACTGCCATGGCGTTGACGGGAGCGGGGGATTAGGGTTCGATTCCGGAGAGGGAGCCTGAGAAATAGCTACCACTTCTACGGAGGGCAGCAGGCGCGCAAATTGCCCAATGTCAAAAAAAACGATGAGGCAGCGAAAAGAAATAGAGCCGACAGTCCCACTGGGATTGTCGTATTCAATGGGGGATATTTAAACCCATCCAATATCGAGTAACAATTGGAGGACAAGTCTGGTGCCAGCACCCGCGGTAATTCCAGCTCCAAAAGCGTATATTAATGCTGTTGCTGTTAAAGGGTTCGTAGTTGAACTGAGGGCCTCCGAGGCGCACTGGTTAGTCCCATCCACTCCGGATCGGTGACCCAGGCCCTTGTGGTCCGTGAACACTCAGAAACAAGAAACACGGGAGCGGTTCCTTCCTGATTTTCGCATGTCATGCATGCCAGGGGGCGTCCGTGATTTTTACTGTGACTAAAAAAGTGTGACCAAAGCAGTCATCCGACTTGAATTAGAAAGCATGGGATAACAAAGGAGCAGCCTATGGGCCACCGTTTCGGCTTTTGTTGGTTTTAGAAGTCCATTGGAGATTATGGGGTTGTGCGACAAGCGGCCGGGTGCACCTTACCGTGCGCCCGTCGCCTTTGTGGGAAATCAGTGCCGGCGCAGCACGGGCTTCGGTCCGCGGCTGTCCGGTGCCTTCCCTCAACTCACGGCCACCAGGAATGAAGGAGGGTAGTTCGGGGGAGAACGTACTGGTGCGTCAGAGGTGAAATTCTTAGACCGCACCAAGACGAACTACAGCGAAGGCATTCTTCAAGGATACCTTCCTCAATCAAGAACCAAAGTGTGGGGATCGAAGATGATTAGAGACCATTGTAGTCCACACTGCAAACGATGACACCCATGAATTGGGGAGTTTTTGGTCGATGTCAGGGACGAGTTCACCTCGCTTCTTGACTCACCAAGGATATCAATTTACGTGCATATTCTTTTCGGCTCTTTCGGGAGCCCTTGACGGGAATATCCTCAGCACGTTTTCTTACTTCTTCACGCGAAAGCTTTGAGGTTACAGTCTCAGGGGGGAGTACGTTCGCAAGAGTGAAACTTAAAGAAATTGACGGAATGGCACCACAAGACGTGGAGCGTGCGGTTTAATTTGACTCAACACGGGGAACTTTACCAGATCCGGACAGGGTGAGGATTGACAGATTGAGTGTTCTTTCTCGATCCCCTGAATGGTGGTGCATGGCCGCTTTTGGTCGGTGGAGTGATTTGTTTGGTTGATTCCGTCAACGGACGAGATCCAAGCTGCCCAGTAGGATTCAGAATTGCCCATAGGATAGCAATTCCTTCCGCGGGTTTTACCCAAGGGGGGTGGTATTCGTTTGTATCCTTCTCTGCGGGATTCCTTGTTTTGCACAAGGTGAGATTTTGGGCAACAGCAGGTCTGTGATGCTCCTCAATGTTCTGGGCGACACGCGCACTACAATGTCAGTGAGAACAAGAAACAAGACTTTGTCTCACCTGCTTGATCAAAAGAGCGGGAAAACCCCGGAATCACATAGACCCACTTGGGACCGAGTATTGCAATTATTGGTCGCGCAACGAGGAATGTCTCGTAGGCGCAGCTCATCAAACTGTGCCGATTACGTCCCTGCCATTTGTACACACCGCCCGTCGTTGTTTCCGATGATGGTGCAATACAGGTGATCGGACAGTTAGCTGTTTCAGCTGACCGAAAGTTCACCGATATTTCTTCAATAGAGGAAGCAAAAGTCGTAACAAGGTAGCTGTAGGTGAACCTGCAGCTGGATCAA</ns2:sequence><ns2:name>EU021232.1_Trypanosoma_sp._362_18S_ribosomal_RNA_gene,_partial_sequence</ns2:name></ns2:Sequence><ns2:Sequence dsseqid="sq426" id="sq426"><ns2:sequence>GATCTGGTTGATTCTGCCAGTAGTCATATGCTTGTTTCAAGGACTTAGCCATGCATGCCTCAGAATCACTGCATTGCAGGAATCTGCGCATGGCTCATTACATCAGACGTAATCTGCCGCAAAAATGTTGCGGTCTCCGCATTATTGGATAACTTGGCGAAACGCCAAGCTAATACATGAACTGGAGGGGCGGTCTCTGTCACAGGTTGCGGGTCAAACCGCGGCTTATGGGGCGCCCAGCGAATGAATGAAAGTAAAACCAATGCCTTCACCGGCAGTAACACTCAGCAGTGTTGACTCAATTCATTCCGTGCGAAAGCCGGCTTGTCCGGCGTCTTTTGACGAACAACTGCCCTATCAGCCAGTGATGGCCGTGTAGTGGACTGCCATGGCGTTGACGGGAGCGGGGGATTAGGGTTCGATTCCGGAGAGGGAGCCTGAGAAATAGCTACCACTTCTACGGAGGGCAGCAGGCGCGCAAATTGCCCAATGTCAAAAAAAAAGATGAGGCAGCGAAAAGAAATAGAGCCGGCAGTCCATTTTCTGGATTGCCGTATTCAATGGGGGATATTTAAACCCATCCAAAATCGAGTAACTATTGGAGGACAAGTCTGGTGCCAGCACCCGCGGTAATTCCAGCTCCAAAAGCGTATATTAATGCTGTTGCTGTTAAAGGGTTCGTAGTTGAATTGAGGGCCTCCGAGGCGCACTGGTACGTCCCATCCACTTCGGATCGGTGACCCAGGCCCTTGTGGTCCGTGAACACTCTCAGAAACAAGAAACACGGGAGCGGTTCCTTCCTGATTCACGCATGTCATGCATGCCAGGGGGCGTCCGTGATTTTTACTGTGACTAAAAAAGTGTGACCAAAGCAGTCATCCGACTTGAATTAGAAAGCATGGGATAACAAAGGAGCAGCCTATGGGCCACCGTTTCGGCTTTTGTTGGTTTTAAACGTCCATTGGAGATTATGGGGCTGTGCGACAAGCGGCCGGGTGCTTCACCGCACCCGTCGCCTTTGGGGGAAATCCGTGCCGGCCGTGTGCCGGGCTTCGGCCCGCGTGTGCGACCGGTGCCTTCCCTCAACTCACTGCATCCAGGAATGAAGGAGGGTAGTTCGGGGGAGAACGTACTGGTGCGTCAGAGGTGAAATTCTTAGACCGCACCAAGACGAACTACAGCGAAGGCATTCTTCAAGGATACCTTCCTCAATCAAGAACCAAAGTGTGGGGATCGAAGATGATTAGAGACCATTGTAGTCCACACTGCAAACGATGACACCCATGAATTGGGGAGTTTTTGGTCGAAGGCAAGGTCGGGTTCATCCTGCACCTTTTCGCCTCACCAATGATATCAATTTACGTGCATATTCTTTTCGGCTCTCGCAAGGGAGCCTCTAACGGGAATATCCTCAGCACGTTTTCTTACTTCTTCACGCGAAAGCTTTGAGGTTACAGTCTCAGGGGGGAGTACGTTCGCAAGAGTGAAACTTAAAGAAATTGACGGAATGGCACCACAAGACGTGGAGCGTGCGGTTTAATTTGACTCAACACGGGGAACTTTACCAGATCCGGACAGGGTGAGGATTGACAGATTGAGTGTTCTTTCTCGATCCCCTGAATGGTGGTGCATGGCCGCTTTTGGTCGGTGGAGTGATTTGTTTGGTTGATTCCGTCAACGGACGAGATCCAAGCTGCCCAGTAGGATTCAGAATTGTCCATAGGATAGCAATCCCTTCCACGGGTTTTACCCAAGGTGGGGCCGTATTCGGTTGTATCCTTCTCTGCGGGATTCCTTGTTTTGCACAAGGTGAGATTTTGGGCAACAGCAGGTCTGTGATGCTCCTCAATGTTCTGGGCGACACGCGCACTACAATGTCAGTGAGAACAAGAAAAACGACTTTTGTCGGACCTACTTGATCAAAAGAGTGGGGAAACACCGGAATCACATAGACCCACTTGGGACCGAGTATTGCAATTATTGGTCGCGCAACGAGGAATGTCTCGTAGGCGCAGCTCATCAAACTGTGCCGATTACGTCCCTGCCATTTGTACACACCGCCCGTCGTTGTTTCCGATGATGGTGCAATACAGGTGATCGGACAGTCGGATGTTTCATCTGACCGAAAGTTCACCGATATTTCTTCAATAGAGGAAGCAAAAGTCGTAACAAGGTAGCTGTAGGTGAACCTGCAGCTGGATC</ns2:sequence><ns2:name>EU021243.1_Trypanosoma_sp._120_18S_ribosomal_RNA_gene,_partial_sequence</ns2:name></ns2:Sequence><ns2:Sequence dsseqid="sq428" id="sq428"><ns2:sequence>TTGATCTGGTTGATTCTGCCAGTAGTCATATGCTTGTTTCAAGGACTTAGCCATGCATGCCTCAGAATCACTGCATTGCAGGAATCTGCGCATGGCTCATTACATCAGACGTAATCTGCCGCAAAAATGTTGCGGTCTCCGCATTATTGGATAACTTGGCGAAACGCCAAGCTAATACATGAACTGGAGGGGCGGTCTCTGTCACGGGCTGTGGGTCACACCACAGCTTATGGGGCGCCCAGCGAATGAATGAAAGTAAAACCAATGCCTTCGCGGGCAGTAACACTCAGAAGTGTTGACTCAATTCATTCCGTGCGAAAGCCGGCTTGTCCGGCGTCTTTTGACGAACAACTGCCCTATCAGCCAGTGATGGCCGTGTAGTGGACTGCCATGGCGTTGACGGGAGCGGGGGATTAGGGTTCGATTCCGGAGAGGGAGCCTGAGAAATAGCTACCACTTCTACGGAGGGCAGCAGGCGCGCAAATTGCCCAATGTCAAAAAAAACGATGAGGCAGCGAAAAGAAATAGAGCCGGCAGTCCTTTTAGGATTGCCGTATTCAATGGGGGATATTTAAACCCATCCAAAATCGAGTAACTATTGGAGGACAAGTCTGGTGCCAGCACCCGCGGTAATTCCAGCTCCAAAAGCGTATATTAATGCTGTTGCTGTTAAAGGGTTCGTAGTTGAATTGAGGGCCTCCGAGGCGCACTGGTACGTCCCATCCACTTCGGATTGGTGACCCAGGCCCTTGTGGTCCGTGAACACATTCTCAGAAACAAGAAACACGGGAGCGGTTCCCTTCCTGATTCACGCATGTCATGCATGCCAGGGGGGCGTCCGTGATTTTTTACTGTGACTAAAAAAGTGTGACCAAAGCAGTCATCCGACTTGAATTAGAAAGCATGGGATAACAAAGGAGCAGCCTATGGGCCACCGTTTCGGCTTTTGTTGGTTTTAAACGTCCATTGGAGATTATGGGGCTGTGCGACAAGCGGCCGGGTGCTTCACGGCACCCGTCGCCTTTGTGGGAAATCAGCGCCGGTTGGTTCCGGGCTTCGGTCTGCGGGCCGGCCGGCGCCTTCCCTCAACTCACGGCATCCAGGAATGAAGGAGGGTAGTTCGGGGGAGAACGTACTGGTGCGTCAGAGGTGAAATTCTTAGACCGCACCAAGACGAACTACAGCGAAGGCATTCTTCAAGGATACCTTCCTCAATCAAGAACCAAAGTGTGGGGATCGAAGATGATTAGAGACCATTGTAGTCCACACTGCAAACGATGACACCCATGAATTGGGGAGTTTTTGGTCGCAGGCAAGGTCGGGTTCATCTCGCTCCTTTTGCCTCACCAATGTTTATCAATTTACGTGCATATTCTTTTCGGCTCTCGCAAGGGAGCCTCTAACGGGAATATCCTCAGCACGTTTTCTTACTTCTTCACGCGAAAGCTTTGAGGTTACAGTCTCAGGGGGGAGTACGTTCGCAAGAGTGAAACTTAAAGAAATTGACGGAATGGCACCACAAGACGTGGAGCGTGCGGTTTAATTTGACTCAACACGGGGAACTTTACCAGATCCGGACAGGGTGAGGATTGACAGATTGAGTGTTCTTTCTCGATCCCCTGAATGGTGGTGCATGGCCGCTTTTGGTCGGTGGAGTGATTTGTTTGGTTGATTCCGTCAACGGACGAGATCCAAGCTGCCCAGTAGGATTCAGAATTGCCCATAGGATAGCAATCCCTTCCACGGGTTTTTCCCAAGGTGGGGCCGTATTCGGTTGTATCCTTCTCTGCGGGATTCCTTGTTTTGCACAAGGTGAGATTTTGGGCAACAGCAGGTCTGTGATGCTCCTCAATGTTCTGGGCGACACGCGCACTACAATGTCAGTGAGAACAAGAAAAACGACTTTTGTCGGACCTACTTGATCAAAAGAGTGGGGAAACACCGGAATCACATAGACCCACTTGGGACCGAGTATTGCAATTATTGGTCGCGCAACGAGGAATGTCTCGTAGGCGCAGCTCATCAAACTGTGCCGATTACGTCCCTGCCATTTGTACACACCGCCCGTCGTTGTTTCCGATGATGGTGCAATACAGGTGATCGGACAGTCGGATGCTTCATCTGACCGAAAGTTCACCGATATTTCTTCAATAGAGGAAGCAAAAGTCGTAACAAGGTAGCTGTAGGTGAACCTGCAGCTGGA</ns2:sequence><ns2:name>EU021241.1_Trypanosoma_sp._888_18S_ribosomal_RNA_gene,_partial_sequence</ns2:name></ns2:Sequence><ns2:Sequence dsseqid="sq430" id="sq430"><ns2:sequence>TTGATCTGGTTGATTCTGCCAGTAGTCATATGCTTGTTTCAAGGACTTAGCCATGCATGCCTCAGAATCACTGCATTGCAGGAATCTGCGCATGGCTCATTACATCAGACGTAATCTGCCGCAAAAATGTTGCGGTCTCCGCATTATTGGATAACTTGGCGAAACGCCAAGCTAATACATGAACTGGAGGGGCGGTCTCTGTCACGGGCTGTGGGTCACACCACAGCTTATGGGGCGCCCAGCGAATGAATGAAAGTAAAACCAATGCCTTCGCGGGCAGTAACACTCAGAAGTGTTGACTCAATTCATTCCGTGCGAAAGCCGGCTTGTCCGGCGTCTTTTGACGAACAACTGCCCTATCAGCCAGTGATGGCCGTGTAGTGGACTGCCATGGCGTTGACGGGAGCGGGGGATTAGGGTTCGATTCCGGAGAGGGAGCCTGAGAAATAGCTACCACTTCTACGGAGGGCAGCAGGCGCGCAAATTGCCCAATGTCAAAAAAAACGATGAGGCAGCGAAAAGAAATAGAGCCGGCAGTCCTTTTAGGATTGCCGTATTCAATGGGGGATATTTAAACCCATCCAAAATCGAGTAACTATTGGAGGACAAGTCTGGTGCCAGCACCCGCGGTAATTCCAGCTCCAAAAGCGTATATTAATGCTGTTGCTGTTAAAGGGTTCGTAGTTGAATTGAGGGCCTCCGAGGCGCACTGGTACGTCCCATCCACTTCGGATTGGTGACCCAGGCCCTTGTGGTCCGTGAACACATTCTCAGAAACAAGAAACACGGGAGCGGTTCCCTTCCTGATTCACGCATGTCATGCATGCCAGGGGGGCGTCCGTGATTTTTTACTGTGACTAAAAAAGTGTGACCAAAGCAGTCATCCGACTTGAATTAGAAAGCATGGGATAACAAAGGAGCAGCCTATGGGCCACCGTTTCGGCTTTTGTTGGTTTTAAACGTCCATTGGAGATTATGGGGCTGTGCGACAAGCGGCCGGGTGCTTCACGGCACCCGTCGCCTTTGTGGGAAATCAGCGCCGGTTGGTTCCGGGCTTCGGTCTGCGGGCCGGCCGGCGCCTTCCCTCAACTCACGGCATCCAGGAATGAAGGAGGGTAGTTCGGGGGAGAACGTACTGGTGCGTCAGAGGTGAAATTCTTAGACCGCACCAAGACGAACTACAGCGAAGGCATTCTTCAAGGATACCTTCCTCAATCAAGAACCAAAGTGTGGGGATCGAAGATGATTAGAGACCATTGTAGTCCACACTGCAAACGATGACACCCATGAATTGGGGAGTTTTTGGTCGCAGGCAAGGTCGGGTTCATCTCGCTCCTTTTGCCTCACCAATGTTTATCAATTTACGTGCATATTCTTTTCGGCTCTCGCAAGGGAGCCTCTAACGGGAATATCCTCAGCACGTTTTCTTACTTCTTCACGCGAAAGCTTTGAGGTTACAGTCTCAGGGGGGAGTACGTTCGCAAGAGTGAAACTTAAAGAAATTGACGGAATGGCACCACAAGACGTGGAGCGTGCGGTTTAATTTGACTCAACACGGGGAACTTTACCAGATCCGGACAGGGTGAGGATTGACAGATTGAGTGTTCTTTCTCGATCCCCTGAATGGTGGTGCATGGCCGCTTTTGGTCGGTGGAGTGATTTGTTTGGTTGATTCCGTCAACGGACGAGATCCAAGCTGCCCAGTAGGATTCAGAATTGCCCATAGGATAGCAATCCCTTCCACGGGTTTTTCCCAAGGTGGGGCCGTATTCGGTTGTATCCTTCTCTGCGGGATTCCTTGTTTTGCACAAGGTGAGATTTTGGGCAACAGCAGGTCTGTGATGCTCCTCAATGTTCTGGGCGACACGCGCACTACAATGTCAGTGAGAACAAGAAAAACGACTTTTGTCGGACCTACTTGATCAAAAGAGTGGGGAAACACCGGAATCACATAGACCCACTTGGGACCGAGTATTGCAATTATTGGTCGCGCAACGAGGAATGTCTCGTAGGCGCAGCTCATCAAACTGTGCCGATTACGTCCCTGCCATTTGTACACACCGCCCGTCGTTGTTTCCGATGATGGTGCAATACAGGTGATCGGACAGTCGGATGCTTCATCTGACCGAAAGTTCACCGATATTTCTTCAATAGAGGAAGCAAAAGTCGTAACAAGGTAGCTGTAGGTGAACCTGCAGCTGGATCA</ns2:sequence><ns2:name>EU021230.1_Trypanosoma_sp._339_18S_ribosomal_RNA_gene,_partial_sequence</ns2:name></ns2:Sequence><ns2:Sequence dsseqid="sq432" id="sq432"><ns2:sequence>TTTTGCTTCCTCTATTGAAGCAATATCGGTGAACTTTCGGTCGCCCGAGACGAGCGACGGTCCGATCACCTGTATTGCACCATCATCGGAAACAACGACGGGCGGTGTGTACAAATGGCAGGGACGTAATCGGCACAGTTTGATGAGCTGCGCCTACGAGACATTCCTCGTTGCGCGACCAATAATTGCAATACTCGGTCCCAAGTGGGTCTACGTGATTCCGTGGTTTCCCCGCTCTTTTGATCAAGCGGGAGCGACATTGTGAAGTGCCGCTCGGACTCTTGTTCTCACTGACATTGCAGTGCGCGTGTCGCCCAGAACATTGAGGAGCATCACAGACCTGCTGTTGCCCAAAATCTCACCTTGCGCGAAAAGCAAGGAATCCCGCAGAGAAGGGGCCTGTAAAAAGAAGGATGACGACCACCGTTGGGGAAAAAATCCCCGCCGGAGGGACTGCTGTCCTGTGTGGACAATCCCGGCACCTACTGGGCAGCTTGGATCTCGTCCGTTGACGGAATCAACCAAACAAATCACTCCACCGACCAAAAGCGGCCATGCACCACCATTCAGGGGATCGAGAAAGAACACTCCATCTGTCAATCCTCACCCTGTCCGGATCTGGTAAAGTTCCCCGTGTTGAGTCAAATTAAACCGCACGCTCCACGTCTTGTGGTGCCATTCCGTCAATTTCTTTAAGTTTCACTCTTGCGAACGTACTCCCCCCTGAGACTGTAACCTCCAAGCTTTCGCGTGAAGAAGTAAGAAACGTGCTGAGGATATTCCCGTAAAAAACCCCGGAAGAACCTCAAAAGAGGGAACCGGGGGTGATAGAATAGGCACGTAAATTGATAAATAAATTGGGGCCGAGGGTCGGCACAAAAGGCCGCCACACGGGCAACCAATGATGTTCCCCAATTCATGGGTGTCATGGTTTGCAGTGTGGACTACAATGGTCTCTAATCATCTTTGATCCCCACACTTTGGTTCTTGATTGAGGAAGGTATCCTTGAAGAATGCCTTCGCTGTAGTTCGTCTTGGTGCGGTCTAAGAATTTCACCTCTGACGCACCAGTACGTTCTCCCCCGAACTACCCTCCTTCATTCCTGGAAGCCGCGCGTCGCAATGAATGTAAAAAAACATCACGAAGAGCCGAATGTGCGCGCCACAAAAATGAGACACGAAACACCGACCCAAGGCACGCGGCCCCATAATCTCCCAAGGACTTCTAAAACCAACAAAAGCCGAAACGGTGGCCCCAGGGCTGATGCTTCGTTATCCCATGCTTTGTAATTCAAGTCGGCAGACTGCTTTGGTCGCACTTTTTTGGTCACAGTAAAATTCACGGACGCCCCCTCGCATGCATGACATGCGTGAAAGTGAGGAGGAACCGCTCCCGTGTTTCTTGTATCTGAGTGTGTTCACGGGCCACGAGGGCGTGGGTCAAAACACGTCCGAGGTGGACGGGACTGGCACGGCACAAAACTACGTGGCCCACAGTTCAACTACGAACCCTTTAACAGCAACAGCATTAATATACGCTTTTGGAGCTGGAATTACCGCGGGTGCTGGCACCAGACTTGTCCTCCAATTGTTACTCGATATTGGATGGGTTTGAGTATCCCCCATTGAAAACAACCATGCACTATGGCACGGTCGGCTCTATTTCTTTTCGCTGCCTCATCGTATTTTTTCGACATTGGGCAATTTGCGCGCCTGCTGCCCTCCGTAGAAGTGGTAGCTATTTCTCAGGCTCCCTCTCCGGAATCGAACCCTAATCCCCCGCTCCCGTCAACGCCATGGCAGTCCACTACACGGCCATCACTGGCTGATAGGGCAGTTGTTCGTCAGTAGACGCCGAGCAACAAGGCTCGGCTTTCGCACGGAATGAATTGAGTCAACACGTCTGAGTGTTACTGCCCCCGGGTGGAGGCGTTGGTTCTAATTTCATTCATTCGCTGGACGTCCCATCGCCACGACAAGTGCGTAAACACAAGCCGCGACATAGAAAAAGAGAGCGTCCGATTGGTTCATGTATTAGCTTGGCGTTTCGCCAAGTTATCCAGTAATGCGGAGACCGCAAAATTTTGGCGGCAGATTACGTCTGATGTAATGAGCCATGCGCAGATTCCTGCAATGCAGTGATTCTGAGGCATGCATGGCTAAGTCCTTGAAACAAGCATATGACTACTGGCAGGATCAACCAGGTT</ns2:sequence><ns2:name>KR858266.1_Trypanosoma_evansi_18S_ribosomal_RNA_gene,_partial_sequence</ns2:name></ns2:Sequence><ns2:Sequence dsseqid="sq434" id="sq434"><ns2:sequence>TGATCTGGTTGATTCTGCCAGTAGTCATATGCTTGTTTCAAGGACTTAGCCATGCATGCCTCAGAATCACTGCATTGCAGGAATCTGCGCATGGCTCATTACATCAGACGTAATCTGCCGCAAAAATGTTGCGGTCTCCGCATTATTGGATAACTTGGCGAAACGCCAAGCTAATACATGAACTGGAGGGGCGGTCTCTGTCACGGGCTGCGGGTCAAACCGCAGCTTATGGGGCGCCCAGCGAATGAATGAAAGTAAAACCAATGCCTTCGCGGGCAGTAACACTCAGCAGTGTTGACTCAATTCATTCCGTGCGAAAGCCGGCTTTTGTCCGGCGTCTTTTGACGAACAACTGCCCTATCAGCCAGTGATGGCCGTGTAGTGGACTGCCATGGCGTTGACGGGAGCGGGGGATTAGGGTTCGATTCCGGAGAGGGAGCCTGAGAAATAGCTACCACTTCTACGGAGGGCAGCAGGCGCGCAAATTGCCCAATGTCAAAAAAAAAGATGAGGCAGCGAAAAGAAATAGAGCCGGCAGTCCTTTTAGGATTGCCGTATTCAATGGGGGATATTTAAACCCATCCAAAATCGAGTAACTATTGGAGGACAAGTCTGGTGCCAGCACCCGCGGTAATTCCAGCTCCAAAAGCGTATATTAATGCTGTTGCTGTTAAAGGGTTCGTAGTTGAATTGAGGGCCTCCGAGGCGCACTGGTACGTCCCATCCACTTCGGATTGGTGACCCAGGCCCTTGTGGTCCGTGAACACATTCTCAGAAACAAGAAACACGGGAGCGGTTCCCTTCCTGATCCACGCATGTCATGCATGCCAGGGGGGCGTCCGTGATTTTTTACTGTGACTAAAAAAGTGTGACCAAAGCAGTCATCCGACTTGAATTAGAAAGCATGGGATAACAAAGGAGCAGCCTATGGGCCACCGTTTCGGCTTTTGTTGGTTTTAAACGTCCATTGGAGATTATGGGGCTGTGCGACAAGCGGCCGGGTGCTTCACGGCACCCGTCGCCTTTGGGGGAAATCCGTGCCGATCGGTTTTCACCAGGCTTCGGTCTGGGCCGGCCGGCGCCTTCCCTCGACTCACGGCATCCAGGAATGAAGGAGGGTAGTTCGGGGGAGAACGTACTGGTGCGTCAGAGGTGAAATTCTTAGACCGCACCAAGACGAACTACAGCGAAGGCATTCTTCAAGGATACCTTCCTCAATCAAGAACCAAAGTGTGGGGATCGAAGATGATTAGAGACCATTGTAGTCCACACTGCAAACGATGACACCCATGAATTGGGGAGTTTTTGGTCGCAGGCAAGGTCGGGTTCATCTCGCTCCTTTTGCCTCACCAATGGATATCAATTTACGTGCATATTCTTTTCGGCTCTCGCAAGGGAGCCTCCAACGGGAATATCCTCAGCACGTTTTCTTACTTCTTCACGCGAAAGCTTTGAGGTTACAGTCTCAGGGGGGAGTACGTTCGCAAGAGTGAAACTTAAAGAAATTGACGGAATGGCACCACAAGACGTGGAGCGTGCGGTTTAATTTGACTCAACACGGGGAACTTTACCAGATCCGGACAGGGTGAGGATTGACAGATTGAGTGTTCTTTCTCGATCCCCTGAATGGTGGTGCATGGCCGCTTTTGGTCGGTGGAGTGATTTGTTTGGTTGATTCCGTCAACGGACGAGATCCAAGCTGCCCAGTAGGATTCAGAATTGCCCATAGGATAGCAATCCCTTCCACGGGTTTTTCCCAAGGTGGGGCCGTATTCGGTTGTATCCTTCTCTGCGGGATTCCTTGTTTTGCACAAGGTGAGATTTTGGGCAACAGCAGGTCTGTGATGCTCCTCAATGTTCTGGGCGACACGCGCACTACAATGTCAGTGAGAACAAGAAAAACGACTTTTGTCGGACCTACTTGATCAAAAGAGTGGGGAAACACCGGAATCACATAGACCCACTTGGGACCGAGTATTGCAATTATTGGTCGCGCAACGAGGAATGTCTCGTAGGCGCAGCTCATCAAACTGTGCCGATTACGTCCCTGCCATTTGTACACACCGCCCGTCGTTGTTTCCGATGATGGTGCAATACAGGTGATCGGACAGTCGGATGCTTCATCTGACCGAAAGTTCACCGATATTTCTTCAATAGAGGAAGCAAAAGTCGTAACAAGGTAGCTGTAGGTGAACCTGCAGCTGGATC</ns2:sequence><ns2:name>EU021229.1_Trypanosoma_sp._364_18S_ribosomal_RNA_gene,_partial_sequence</ns2:name></ns2:Sequence><ns2:Sequence dsseqid="sq436" id="sq436"><ns2:sequence>TGATCTGGTTGATTCTGCCAGTAGTCATATGCTTGTTTCAAGGACTTAGCCATGCATGCCTCAGAATCGATCTGCATTGCAGGAATCTGCGCATGGCTCATTACATCAGACGTAATCTGCCGCAAAAATCTTGCGGTCTCCGCAACATTGGATAACTTGGCGAAACGCCAAGCTAATACATGAACCAACCGGATGTTCTCTGTTCCGGCGGTGGGGCGACTCACCGCCATGGGACGTCCAGCGAATGAATGAAAGTAAAACCAATGCCTTCACAGGCAGTAACACTCAGAAGTGTTGATTCAATTCATTCCGTGCGAAAGCTGGGATTATTCCTGGCGTCTTTTGACGAACAACTGCCCTATCAGCCAGTGATGGCCGTGTAGTGGACTGCCATGGCGTTGACGGGAGCGGGGGATTAGGGTTCGATTCCGGAGAGGGAGCCTGAGAAATAGCTACCACCTCCACGGAGGGCAGCAGGCGCGCAAATTGCCCAATGTCAAAAAAAAACGATGAGGCAGCGAAAAGAAATAGAGCAGACAGTGCATTTTTTGCATTGTCTTTTTCAATGGGGGATATTTAAACCCATCCAAAATCGAGTAACAATTGGAGGACAAGTCTGGTGCCAGCACCCGCGGTAATTCCAGCTCCAAAAGCGTATATTAATGCTGTTGCTGTTAAAGGGTTCGTAGTTGAATTGAGGGCCTTTGAGGCGCAATGGTTTAGTCCCTTCCACTTCGGATTGGTGACCCATGCCCTTGGGGTCCGTGAACACTCAGAAACAAGAAACACGGGAGTGGTACCTTTCTGATTTCCGCATGTCATGCATGCCAGAGGGCGCCCGTGATTTTTACTGTGACTAAAAAAGTGTGACCAAAGCAGTCATTCGACTTGAATTAGAAAGCATGGGATAACAAAGGAGCAGCCTATGGGCCACCGTTTCGGCTTTTGTTGGTTTTAAAAGTCCATTGGAGATTATGGAGCTGTGCGACAAGCGGTCGGGTGATTTCTCCCTTGAGGGGACACTCGTCGCCTTTGTGGGAAATCCGTGGCGAGATTGGTGGGCTTCGGTCACGCCGTCCCGTCATCTTCCCTCAACTCACAGCTTTCAGGAATGAAGGAGGGTAGTTCGGGGGAGAACGTACTGGTGCGTCAGAGGTGAAATTCTTAGACCGCACCAAGACGAACTACAGCGAAGGCATTCTTCAAGGATACCTTCCTCAATCAAGAACCAAAGTGTGGGGATCGAAGATGATTAGAGACCATTGTAGTCCACACTGCAAACGATGACACCCATGAATTGGGGAGTTTTTGGTCGCAGGCGAGGTCGGGTTCATCTCGCTCCTCGTCTCGCCAATGAATATCAATTTACGTGCATATTCTTTTTGGTCCTCGCAAGGGGACCTTTAACGGGAATATCCTCAGCACGTTATCTGACTTCTTCACGCGAAAGCTTTGAGGTTACAGTCTCAGACAGTTCGTTCGCCAGAGTGAAGCTTAAAGACATTGACGGAATGGCACCACAAGACGTGGAGCGTGCGGTTTAATTTGACTCAACACGGGGAACTTTACCAGATCCGGACAGGGTGAGGATTGACAGATTGAGTGTTCTTTCTCGATCCCCTGAATGGTGGTGCATGGCCGCTTTTGGTCGGTGGAGTGATTTGTTTGGTTGATTCCGTCAACGGACGAGATCCAAGCTGCCCAGTAGGATTCAGAATTGCCCATAGGATAGCAATCCCTTCCGCGGGTTTTACCCAAGGGAGGGCGGTATTCGTTTGTATCCTTCTCTGCGGGATTCCTTGTTTTGCACAAGGTGAGATTTTGGGCAACAGCAGGTCTGTGATGCTCCTCAATGTTCTGGGCGACACGCGCACTACAATGTCAGTGAGAACAAGAAAAACGACTCTTGTCGGACCTACTTGATCAAAAGAGTGGGAAAACCCCGGAATCACGTAGACCCACTTGGGACCGAGTATTGCAATTATTGGTCGCGCAACGAGGAATGTCTCGTAGGCGCAGCTCATCAAACTGTGCCGATTACGTCCCTGCCATTTGTACACACCGCCCGTCGTTGTTTCCGATGATGGTGCAATACAGGTGATCGGACAGTCGAGTGTTTCACTTGACCGAAAGTTCACCGATATTTCTTCAATAGAGGAAGCAAAAGTCGTAACAAGGTAGCTGTAGGTGAACCTGCAGCTGGATCAA</ns2:sequence><ns2:name>KR653210.1_Trypanosoma_wauwau_strain_CBT_68_18S_ribosomal_RNA_gene,_partial_sequence</ns2:name></ns2:Sequence><ns2:Sequence dsseqid="sq438" id="sq438"><ns2:sequence>TGATCTGGTTGATTCTGCCAGTAGTCATATGCTTGTTTCAAGGACTTAGCCATGCATGCCTCAGAATCGATCTGCATTGCAGGAATCTGCGCATGGCTCATTACATCAGACGTAATCTGCCGCAAAAATCTTGCGGTCTCCGCAACATTGGATAACTTGGCGAAACGCCAAGCTAATACATGAACCAACCGGATGTTCTCTGTTCCGGCGGTGGGGCGACTCACCGCCATGGGACGTCCAGCGAATGAATGAAAGTAAAACCAATGCCTTCACAGGCAGTAACACTCAGAAGTGTTGATTCAATTCATTCCGTGCGAAAGCTGGGATTATTCCTGGCGTCTTTTGACGAACAACTGCCCTATCAGCCAGTGATGGCCGTGTAGTGGACTGCCATGGCGTTGACGGGAGCGGGGGATTAGGGTTCGATTCCGGAGAGGGAGCCTGAGAAATAGCTACCACCTCCACGGAGGGCAGCAGGCGCGCAAATTGCCCAATGTCAAAAAAAAACGATGAGGCAGCGAAAAGAAATAGAGCAGACAGTGCATTTTTTGCATTGTCTTTTTCAATGGGGGATATTTAAACCCATCCAAAATCGAGTAACAATTGGAGGACAAGTCTGGTGCCAGCACCCGCGGTAATTCCAGCTCCAAAAGCGTATATTAATGCTGTTGCTGTTAAAGGGTTCGTAGTTGAATTGAGGGCCTTTGAGGCGCAATGGTTTAGTCCCTTCCACTTCGGATTGGTGACCCATGCCCTTGGGGTCCGTGAACACTCAGAAACAAGAAACACGGGAGTGGTACCTTTCTGATTTCCGCATGTCATGCATGCCAGAGGGCGCCCGTGATTTTTACTGTGACTAAAAAAGTGTGACCAAAGCAGTCATTCGACTTGAATTAGAAAGCATGGGATAACAAAGGAGCAGCCTATGGGCCACCGTTTCGGCTTTTGTTGGTTTTAAAAGTCCATTGGAGATTATGGAGCTGTGCGACAAGCGGTCGGGTGATTTCTCCCTTGAGGGGACACTCGTCGCCTTTGTGGGAAATCCGTGGCGAGATTGGTGGGCTTCGGTCACGCCGTCCCGTCATCTTCCCTCAACTCACAGCTTTCAGGAATGAAGGAGGGTAGTTCGGGGGAGAACGTACTGGTGCGTCAGAGGTGAAATTCTTAGACCGCACCAAGACGAACTACAGCGAAGGCATTCTTCAAGGATACCTTCCTCAATCAAGAACCAAAGTGTGGGGATCGAAGATGATTAGAGACCATTGTAGTCCACACTGCAAACGATGACACCCATGAATTGGGGAGTTTTTGGTCGCAGGCGAGGTCGGGTTCATCTCGCTCCTCGTCTCGCCAATGAATATCAATTTACGTGCATATTCTTTTTGGTCCTCGCAAGGGGACCTTTAACGGGAATATCCTCAGCACGTTATCTGACTTCTTCACGCGAAAGCTTTGAGGTTACAGTCTCAGACAGTTCGTTCGCCAGAGTGAAGCTTAAAGACATTGACGGAATGGCACCACAAGACGTGGAGCGTGCGGTTTAATTTGACTCAACACGGGGAACTTTACCAGATCCGGACAGGGTGAGGATTGACAGATTGAGTGTTCTTTCTCGATCCCCTGAATGGTGGTGCATGGCCGCTTTTGGTCGGTGGAGTGATTTGTTTGGTTGATTCCGTCAACGGACGAGATCCAAGCTGCCCAGTAGGATTCAGAATTGCCCATAGGATAGCAATCCCTTCCGCGGGTTTTACCCAAGGGAGGGCGGTATTCGTTTGTATCCTTCTCTGCGGGATTCCTTGTTTTGCACAAGGTGAGATTTTGGGCAACAGCAGGTCTGTGATGCTCCTCAATGTTCTGGGCGACACGCGCACTACAATGTCAGTGAGAACAAGAAAAACGACTCTTGTCGGACCTACTTGATCAAAAGAGTGGGAAAACCCCGGAATCACGTAGACCCACTTGGGACCGAGTATTGCAATTATTGGTCGCGCAACGAGGAATGTCTCGTAGGCGCAGCTCATCAAACTGTGCCGATTACGTCCCTGCCATTTGTACACACCGCCCGTCGTTGTTTCCGATGATGGTGCAATACAGGTGATCGGACAGTCGAGTGTTTCACTTGACCGAAAGTTCACCGATATTTCTTCAATAGAGGAAGCAAAAGTCGTAACAAGGTAGCTGTAGGTGAACCTGCAGCTGGATCAA</ns2:sequence><ns2:name>KR653211.1_Trypanosoma_wauwau_strain_BMC1069_18S_ribosomal_RNA_gene,_partial_sequence</ns2:name></ns2:Sequence><ns2:Sequence dsseqid="sq440" id="sq440"><ns2:sequence>TGATCTGGTTGATTCTGCCAGTAGTCATATGCTTGTTTCAAGGACTTAGCCATGCATGCCTCAGAATCACTGCATTGCAGGAATCTGCGCATGGCTCATTACATCAGACGTAATCTGCCGCAAAAATGTTGCGGTCTCCGCATTATTGGATAACTTGGCGAAACGCCAAGCTAATACATGAACTGGAGGGGCGGTCTCTGTCACGGGCTGCGGGTCAAACCGCAGCTTATGGGGCGCCCAGCGAATGAATGAAAGTAAAACCAATGCCTTCGCGGGCAGTAACACTCAGCAGTGTTGACTCAATTCATTCCGTGCGAAAGCCGGCTTTTGTCCGGCGTCTTTTGACGAACAACTGCCCTATCAGCCAGTGATGGCCGTGTAGTGGACTGCCATGGCGTTGACGGGAGCGGGGGATTAGGGTTCGATTCCGGAGAGGGAGCCTGAGAAATAGCTACCACTTCTACGGAGGGCAGCAGGCGCGCAAATTGCCCAATGTCAAAAAAAAAGATGAGGCAGCGAAAAGAAATAGAGCCGGCAGTCCTTTTAGGATTGCCGTATTCAATGGGGGATATTTAAACCCATCCAAAATCGAGTAACTATTGGAGGACAAGTCTGGTGCCAGCACCCGCGGTAATTCCAGCTCCAAAAGCGTATATTAATGCTGTTGCTGTTAAAGGGTTCGTAGTTGAATTGAGGGCCTCCGAGGCGCACTGGTACGTCCCATCCACTTCGGATTGGTGACCCAGGCCCTTGTGGTCCGTGAACACATTCTCAGAAACAAGAAACACGGGAGCGGTTCCCTTCCTGATCCACGCATGTCATGCATGCCAGGGGGGCGTCCGTGATTTTTTACTGTGACTAAAAAAGTGTGACCAAAGCAGTCATCCGACTTGAATTAGAAAGCATGGGATAACAAAGGAGCAGCCTATGGGCCACCGTTTCGGCTTTTGTTGGTTTTAAACGTCCATTGGAGATTATGGGGCTGTGCGACAAGCGGCCGGGTGCTTCACGGCACCCGTCGCCTTTGGGGGAAATCCGTGCCGATCGGTTTTCACCAGGCTTCGGTCTGGGCCGGCCGGCGCCTTCCCTCGACTCACGGCATCCAGGAATGAAGGAGGGTAGTTCGGGGGAGAACGTACTGGTGCGTCAGAGGTGAAATTCTTAGACCGCACCAAGACGAACTACAGCGAAGGCATTCTTCAAGGATACCTTCCTCAATCAAGAACCAAAGTGTGGGGATCGAAGATGATTAGAGACCATTGTAGTCCACACTGCAAACGATGACACCCATGAATTGGGGAGTTTTTGGTCGCAGGCAAGGTCGGGTTCATCTCGCTCCTTTTGCCTCACCAATGGATATCAATTTACGTGCATATTCTTTTCGGCTCTCGCAAGGGAGCCTCCAACGGGAATATCCTCAGCACGTTTTCTTACTTCTTCACGCGAAAGCTTTGAGGTTACAGTCTCAGGGGGGAGTACGTTCGCAAGAGTGAAACTTAAAGAAATTGACGGAATGGCACCACAAGACGTGGAGCGTGCGGTTTAATTTGACTCAACACGGGGAACTTTACCAGATCCGGACAGGGTGAGGATTGACAGATTGAGTGTTCTTTCTCGATCCCCTGAATGGTGGTGCATGGCCGCTTTTGGTCGGTGGAGTGATTTGTTTGGTTGATTCCGTCAACGGACGAGATCCAAGCTGCCCAGTAGGATTCAGAATTGCCCATAGGATAGCAATCCCTTCCACGGGTTTTTCCCAAGGTGGGGCCGTATTCGGTTGTATCCTTCTCTGCGGGATTCCTTGTTTTGCACAAGGTGAGATTTTGGGCAACAGCAGGTCTGTGATGCTCCTCAATGTTCTGGGCGACACGCGCACTACAATGTCAGTGAGAACAAGAAAAACGACTTTTGTCGGACCTACTTGATCAAAAGAGTGGGGAAACACCGGAATCACATAGACCCACTTGGGACCGAGTATTGCAATTATTGGTCGCGCAACGAGGAATGTCTCGTAGGCGCAGCTCATCAAACTGTGCCGATTACGTCCCTGCCATTTGTACACACCGCCCGTCGTTGTTTCCGATGATGGTGCAATACAGGTGATCGGACAGTCGGATGCTTCATCTGACCGAAAGTTCACCGATATTTCTTCAATAGAGGAAGCAAAAGTCGTAACAAGGTAGCTGTAGGTGAACCTGCAGCTGGATCA</ns2:sequence><ns2:name>EU021227.1_Trypanosoma_sp._398_18S_ribosomal_RNA_gene,_partial_sequence</ns2:name></ns2:Sequence><ns2:Sequence dsseqid="sq442" id="sq442"><ns2:sequence>TGATCTGGTTGATTCTGCCAGTAGTCATATGCTTGTTTCAAGGACTTAGCCATGCATGCCTCAGAATCACTGCATTGCAGGAATCTGCGCATGGCTCATTACATCAGACGTAATCTGCCGCAAAAATGTTGCGGTCTCCGCATTATTGGATAACTTGGCGAAACGCCAAGCTAATACATGAACTGGAGGGGCGGTCTCTGTCACGGGCTGCGGGTCAAACCGCAGCTTATGGGGCGCCCAGCGAATGAATGAAAGTAAAACCAATGCCTTCGCGGGCAGTAACACTCAGCAGTGTTGACTCAATTCATTCCGTGCGAAAGCCGGCTTTTGTCCGGCGTCTTTTGACGAACAACTGCCCTATCAGCCAGTGATGGCCGTGTAGTGGACTGCCATGGCGTTGACGGGAGCGGGGGATTAGGGTTCGATTCCGGAGAGGGAGCCTGAGAAATAGCTACCACTTCTACGGAGGGCAGCAGGCGCGCAAATTGCCCAATGTCAAAAAAAAAGATGAGGCAGCGAAAAGAAATAGAGCCGGCAGTCCTTTTAGGATTGCCGTATTCAATGGGGGATATTTAAACCCATCCAAAATCGAGTAACTATTGGAGGACAAGTCTGGTGCCAGCACCCGCGGTAATTCCAGCTCCAAAAGCGTATATTAATGCTGTTGCTGTTAAAGGGTTCGTAGTTGAATTGAGGGCCTCCGAGGCGCACTGGTACGTCCCATCCACTTCGGATTGGTGACCCAGGCCCTTGTGGTCCGTGAACACATTCTCAGAAACAAGAAACACGGGAGCGGTTCCCTTCCTGATCCACGCATGTCATGCATGCCAGGGGGGCGTCCGTGATTTTTTACTGTGACTAAAAAAGTGTGACCAAAGCAGTCATCCGACTTGAATTAGAAAGCATGGGATAACAAAGGAGCAGCCTATGGGCCACCGTTTCGGCTTTTGTTGGTTTTAAACGTCCATTGGAGATTATGGGGCTGTGCGACAAGCGGCCGGGTGCTTCACGGCACCCGTCGCCTTTGGGGGAAATCCGTGCCGATCGGTTTTCACCAGGCTTCGGTCTGGGCCGGCCGGCGCCTTCCCTCGACTCACGGCATCCAGGAATGAAGGAGGGTAGTTCGGGGGAGAACGTACTGGTGCGTCAGAGGTGAAATTCTTAGACCGCACCAAGACGAACTACAGCGAAGGCATTCTTCAAGGATACCTTCCTCAATCAAGAACCAAAGTGTGGGGATCGAAGATGATTAGAGACCATTGTAGTCCACACTGCAAACGATGACACCCATGAATTGGGGAGTTTTTGGTCGCAGGCAAGGTCGGGTTCATCTCGCTCCTTTTGCCTCACCAATGGATATCAATTTACGTGCATATTCTTTTCGGCTCTCGCAAGGGAGCCTCCAACGGGAATATCCTCAGCACGTTTTCTTACTTCTTCACGCGAAAGCTTTGAGGTTACAGTCTCAGGGGGGAGTACGTTCGCAAGAGTGAAACTTAAAGAAATTGACGGAATGGCACCACAAGACGTGGAGCGTGCGGTTTAATTTGACTCAACACGGGGAACTTTACCAGATCCGGACAGGGTGAGGATTGACAGATTGAGTGTTCTTTCTCGATCCCCTGAATGGTGGTGCATGGCCGCTTTTGGTCGGTGGAGTGATTTGTTTGGTTGATTCCGTCAACGGACGAGATCCAAGCTGCCCAGTAGGATTCAGAATTGCCCATAGGATAGCAATCCCTTCCACGGGTTTTTCCCAAGGTGGGGCCGTATTCGGTTGTATCCTTCTCTGCGGGATTCCTTGTTTTGCACAAGGTGAGATTTTGGGCAACAGCAGGTCTGTGATGCTCCTCAATGTTCTGGGCGACACGCGCACTACAATGTCAGTGAGAACAAGAAAAACGACTTTTGTCGGACCTACTTGATCAAAAGAGTGGGGAAACACCGGAATCACATAGACCCACTTGGGACCGAGTATTGCAATTATTGGTCGCGCAACGAGGAATGTCTCGTAGGCGCAGCTCATCAAACTGTGCCGATTACGTCCCTGCCATTTGTACACACCGCCCGTCGTTGTTTCCGATGATGGTGCAATACAGGTGATCGGACAGTCGGATGCTTCATCTGACCGAAAGTTCACCGATATTTCTTCAATAGAGGAAGCAAAAGTCGTAACAAGGTAGCTGTAGGTGAACCTGCAGCTGGATCA</ns2:sequence><ns2:name>EU021224.1_Trypanosoma_sp._408_18S_ribosomal_RNA_gene,_partial_sequence</ns2:name></ns2:Sequence><ns2:Sequence dsseqid="sq444" id="sq444"><ns2:sequence>TGATCTGGTTGATTCTGCCAGTAGTCATATGCTTGTTTCAAGGACTTAGCCATGCATGCCTCAGAATCACTGCATTGCAGGAATCTGCGCATGGCTCATTACATCAGACGTAATCTGCCGCAAAAATCTTGCGGTTTCCGCAAAATTGGATAACTTGGCGAAACGCCAAGCTAATACATGAACCAAAGGGACGCTCTCTGCTTCGGTAGCGGGGCAACTCGCTACTATGGGACGTCCAGCGAATGAATGAAAGTAAAACCAATGCCTTCACCGGCAGTAACACCCAGAAGTGTTGACTCAATTCATTCCCGTGCGAAAGCTGGGTTTTTTACCCGGCGTCTTTTGACGAACAACTGCCCTATCAGCCAGTGATGGCCGTGTAGTGGACTGCCATGGCGTTGACGGGAGCGGGGGATTAGGGTTCGATTCCGGAGAGGGAGCCTGAGAAATAGCTACCACTTCTACGGAGGGCAGCAGGCGCGCAAATTGCCCAATGTCAAAAAAAAACGATGAGGCAGCGAAAAGAAATAGAGCCGACAGTGCCTTTGGCATTGTCGTATTCAATGGGGGATATTTAAACCCATCCAAAATCGAGTAACAATTGGAGGACAAGTCTGGTGCCAGCACCCGCGGTAATTCCAGCTCCAAAAGCGTATATTAATGCTGTTGCTGTTAAAGGGTTCGTAGTTGAATTGTGGGCCTTTGAGGCGCAATGGTTTTGTCCCGTCCACTTCGGATTGGTGACCCATGCCCTTGAGGTCCGTGAACACTCAGAAACAAGAAACACGGGAGTGGTTCCTTCCTGATTCTCGCATGTCATGCATGCCAGGGGGCGCCCGTGATTTTTACTGTGACTAAAAAAGTGTGACCAAAGCAGTCATTCGACTTGAATTAGAAAGCATGGGATAACAAAGGAGCAGCCTATGGGCCACCGTTTCGGCTTTTGTTGGTTTTAAAAGTCCATTGGAGATTATGGGGCTGTGCGACAAGCGGCTGGGTGTTTTCCTTTCGGAAGCACCCGTCGCCTTTGGTGGAAATCAGTGTCGGTTTCGCGGGTTTCGGCTCGTCGTTCCGGCGCCTTCCATCGACTCGCGGCATCCAGGAATGAAGGAGGGTAGTTCGGGGGAGAACGTACTGGTGCGTCAGAGGTGAAATTCTTAGACCGCACCAAGACGAACTACAGCGAAGGCATTCTTCAAGGATACCTTCCTCAATCAAGAACCAAAGTGTGGGGATCGAAGATGATTAGAGACCATTGTAGTCCACACTGCAAACGATGACACCCATGAATTGGGGAGTTTTTGGTCGCAGGCGAGGTCGGGTTCATCTCGCTCCTCGCCTCACCAATGGATATCAATTTACGTGCATATTCTTTTCGGTCCTCGCAAGGGGGCCTCTAACGGGAATATCCTCAGCACGTTATCTGATTTCTTCACGCGAAAGCTTTGAGGTTACAGTCTTCAGGGGGGAAGTACGTTTCGCAAGAATGAAAACTTAAAGAAAATTGACGGAATGGCACCACAAGACGTGGAGCGTGCGGTTTAATTTGACTCAACACGGGGAACTTTACCAGATCCGGACAGGGTGAGGATTGACAGATTGAGTGTTCTTTCTCGATCCCCTGAATGGTGGTGCATGGCCGCTTTTGGTCGGTGGAGTGATTTGTTTGGTTGATTCCGTCAACGGACGAGATCCAAGCTGCCCAGTAGGATTCAGAATTGCCCATAGGATAGCAATCCCTTCCGCGGGTTTTACCCAAGGGGGGGCGGTATTCGTTTGTATCCTTCTCTGCGGGATTCCTTGTTTTGCGCAAGGTGAGATTTTGGGCAACAGCAGGTCTGTGATGCTCCTCAATGTTCTGGGCGACACGCGCACTACAATGTCAGTGAGAACAAGAAAAACGACTTTTGTCGGACCTACTTGATCAAAAGAGTGGGGAAACCCCGGAATCACATAGACCCACTTGGGACCGAGTATTGCAATTATTGGTCGCGCAACGAGGAATGTCTCGTAGGCGCAGCTCATCAAACTGTGCCGATTACGTCCCTGCCATTTGTACACACCGCCCGTCGTTGTTTCCGATGATGGTGCAATACAGGTGATCGGACAGTCGAATGTCTCATTCGACCGAAAGTTCACCGATATTTCTTCAATAGAGGAAGCAAAAGTCGTAACAAGGTAGCTGTAGGTGAACCTGCAGCTGGATCAAA</ns2:sequence><ns2:name>EU596255.1_Trypanosoma_sp._1120_18S_ribosomal_RNA_gene,_partial_sequence</ns2:name></ns2:Sequence><ns2:Sequence dsseqid="sq446" id="sq446"><ns2:sequence>GGGGGCGTGATCTGGTTGATTTCTGCCAGTAGTCATATGCTTGTTTCAAGGACTTAGCCATGCATGCCTCAGAATCACTGCATTGCAGGAATCTGCGCATGGCTCATTACATCAGACGTAATCTGCCGCAAAAATCTTGCGGTTTCCGCAAAATTGGATAACTTGGCGAAACGCCAAGCTAATACATGAACCAAAGGGACGCTCTCTGCTTCGGTAGCGGGGCAACTCGCTACTATGGGACGTCCAGCGAATGAATGAAAGTAAAACCAATGCCTTCACCGGCAGTAACACCCAGAAGTGTTGACTCAATTCATTCCGTGCGAAAGCTGGGTTTTTTACCCGGCGTCTTTTGACGAACAACTGCCCTATCAGCCAGTGATGGCCGTGTAGTGGACTGCCATGGCGTTGACGGGAGCGGGGGATTAGGGTTCGATTCCGGAGAGGGAGCCTGAGAAATAGCTACCACTTCTACGGAGGGCAGCAGGCGCGCAAATTGCCCAATGTCAAAAAAAAACGATGAGGCAGCGAAAAGAAATAGAGCCGACAGTGCCTTTGGCATTGTCGTATTCAATGGGGGATATTTAAACCCATCCAAAATCGAGTAACAATTGGAGGACAAGTCTGGTGCCAGCACCCGCGGTAATTCCAGCTCCAAAAGCGTATATTAATGCTGTTGCTGTTAAAGGGTTCGTAGTTGAATTGTGGGCCTTTGAGGCGCAATGGTTTTGTCCCGTCCACTTCGGATTGGTGACCCATGCCCTTGAGGTCCGTGAACACTCAGAAACAAGAAACACGGGAGTGGTTCCTTCCTGATTCTCGCATGTCATGCATGCCAGGGGGCGCCCGTGATTTTTACTGTGACTAAAAAAGTGTGACCAAAGCAGTCATTCGACTTGAATTAGAAAGCATGGGATAACAAAGGAGCAGCCTATGGGCCACCGTTTCGGCTTTTGTTGGTTTTAAAAGTCCATTGGAGATTATGGGGCTGTGCGACAAGCGGCTGGGTGTTTTCCTTTCGGAAGCACCCGTCGCCTTTGGTGGAAATCAGTGTCGGTTTCGCGGGTTTCGGCTCGTCGTTCCGGCGCCTTCCATCGACTCGCGGCATCCAGGAATGAAGGAGGGTAGTTCGGGGGAGAACGTACTGGTGCGTCAGAGGTGAAATTCTTAGACCGCACCAAGACGAACTACAGCGAAGGCATTCTTCAAGGATACCTTCCTCAATCAAGAACCAAAGTGTGGGGATCGAAGATGATTAGAGACCATTGTAGTCCACACTGCAAACGATGACACCCATGAATTGGGGAGTTTTTGGTCGCAGGCGAGGTCGGGTTCATCTCGCTCCTCGCCTCACCAATGGATATCAATTTACGTGCATATTCTTTTCGGTCCTCGCAAGGGGGCCTCTAACGGGAATATCCTCAGCACGTTATCTGATTTCTTCACGCGAAAGCTTTGAGGTTACAGTCTCAGGGGGGAGTACGTTCGCAAGAGTGAAACTTAAAGAAATTGACGGAATGGCACCACAAGACGTGGAGCGTGCGGTTTAATTTGACTCAACACGGGGAACTTTACCAGATCCGGACAGGGTGAGGATTGACAGATTGAGTGTTCTTTCTCGATCCCCTGAATGGTGGTGCATGGCCGCTTTTGGTCGGTGGAGTGATTTGTTTGGTTGATTCCGTCAACGGACGAGATCCAAGCTGCCCAGTAGGATTCAGAATTGCCCATAGGATAGCAATCCCTTCCGCGGGTTTTACCCAAGGGGGGGCGGTATTCGTTTGATCCTTCTCTGCGGGATTCCTTGTTTTGCGCAAGGTGAGATTTTGGGCAACAGCAGGTCTGTGATGCTCCTCAATGTTCTGGGCGACACGCGCACTACAATGTCAGTGAGAACAAGAAAAACGACTTTTGTCGGACCTACTTGATCAAAAGAGTGGGGAAACCCCGGAATCACATAGACCCACTTGGGACCGAGTATTGCAATTATTGGTCGCGCAACGAGGAATGTCTCGTAGGCGCAGCTCATCAAACTGTGCCGATTACGTCCCTGCCATTTGTACACACCGCCCGTCGTTGTTTCCGATGATGGTGCAATACAGGTGATCGGACAGTCGAATGTCTCATTCGACCGAAAGTTCACCGATATTTCTTCAATAGAGGAAGCAAAAGTCGTAACAAGGTAGCTGTAGGTGAACCTGCAGCTGGATCAA</ns2:sequence><ns2:name>EU596253.1_Trypanosoma_sp._624_18S_ribosomal_RNA_gene,_partial_sequence</ns2:name></ns2:Sequence><ns2:Sequence dsseqid="sq448" id="sq448"><ns2:sequence>TTGATCTGGTTGATTCTGCCAGTAGTCATATGCTTGTTTCAAGGACTTAGCCATGCATGCCTCAGAATCACTGCATTGCAGGAATCTGCGCATGGCTCATTACATCAGACGTAATCTGCCGCAAAAATGTTGCGGTCTCCGCATTATTGGATAACTTGGCGAAACGCCAAGCTAATACATGAACTGGAGGGGCGGTCTCTGTCACGGGCTGCGGGTCAAACCGCAGCTTATGGGGCGCCCAGCGAATGAATGAAAGTAAAACCAATGCCTTCGCGGGCAGTAACACTCAGCAGTGTTGACTCAATTCATTCCGTGCGAAAGCCGGCTTTTGTCCGGCGTCTTTTGACGAACAACTGCCCTATCAGCCAGTGATGGCCGTGTAGTGGACTGCCATGGCGTTGACGGGAGCGGGGGATTAGGGTTCGATTCCGGAGAGGGAGCCTGAGAAATAGCTACCACTTCTACGGAGGGCAGCAGGCGCGCAAATTGCCCAATGTCAAAAAAAAAGATGAGGCAGCGAAAAGAAATAGAGCCGGCAGTCCTTTTAGGATTGCCGTATTCAATGGGGGATATTTAAACCCATCCAAAATCGAGTAACTATTGGAGGACAAGTCTGGTGCCAGCACCCGCGGTAATTCCAGCTCCAAAAGCGTATATTAATGCTGTTGCTGTTAAAGGGTTCGTAGTTGAATTGAGGGCCTCCGAGGCGCACTGGTACGTCCCATCCACTTCGGATTGGTGACCCAGGCCCTTGTGGTCCGTGAACACATTCTCAGAAACAAGAAACACGGGAGCGGTTCCCTTCCTGATCCACGCATGTCATGCATGCCAGGGGGGCGTCCGTGATTTTTTACTGTGACTAAAAAAGTGTGACCAAAGCAGTCATCCGACTTGAATTAGAAAGCATGGGATAACAAAGGAGCAGCCTATGGGCCACCGTTTCGGCTTTTGTTGGTTTTAAACGTCCATTGGAGATTATGGGGCTGTGCGACAAGCGGCCGGGTGCTTCACGGCACCCGTCGCCTTTGGGGGAAATCCGTGCCGATCGGTTTTCACCAGGCTTCGGTCTGGGCCGGCCGGCGCCTTCCCTCGACTCACGGCATCCAGGAATGAAGGAGGGTAGTTCGGGGGAGAACGTACTGGTGCGTCAGAGGTGAAATTCTTAGACCGCACCAAGACGAACTACAGCGAAGGCATTCTTCAAGGATACCTTCCTCAATCAAGAACCAAAGTGTGGGGATCGAAGATGATTAGAGACCATTGTAGTCCACACTGCAAACGATGACACCCATGAATTGGGGAGTTTTTGGTCGCAGGCAAGGTCGGGTTCATCTCGCTCCTTTTGCCTCACCAATGGATATCAATTTACGTGCATATTCTTTTCGGCTCTCGCAAGGGAGCCTCCAACGGGAATATCCTCAGCACGTTTTCTTACTTCTTCACGCGAAAGCTTTGAGGTTACAGTCTCAGGGGGGAGTACGTTCGCAAGAGTGAAACTTAAAGAAATTGACGGAATGGCACCACAAGACGTGGAGCGTGCGGTTTAATTTGACTCAACACGGGGAACTTTACCAGATCCGGACAGGGTGAGGATTGACAGATTGAGTGTTCTTTCTCGATCCCCTGAATGGTGGTGCATGGCCGCTTTTGGTCGGTGGAGTGATTTGTTTGGTTGATTCCGTCAACGGACGAGATCCAAGCTGCCCAGTAGGATTCAGAATTGCCCATAGGATAGCAATCCCTTCCACGGGTTTTTCCCAAGGTGGGGCCGTATTCGGTTGTATCCTTCTCTGCGGGATTCCTTGTTTTGCACAAGGTGAGATTTTGGGCAACAGCAGGTCTGTGATGCTCCTCAATGTTCTGGGCGACACGCGCACTACAATGTCAGTGAGAACAAGAAAAACGACTTTTGTCGGACCTACTTGATCAAAAGAGTGGGGAAACACCGGAATCACATAGACCCACTTGGGACCGAGTATTGCAATTATTGGTCGCGCAACGAGGAATGTCTCGTAGGCGCAGCTCATCAAACTGTGCCGATTACGTCCCTGCCATTTGTACACACCGCCCGTCGTTGTTTCCGATGATGGTGCAATACAGGTGATCGGACAGTCGGATGCTTCATCTGACCGAAAGTTCACCGATATTTCTTCAATAGAGGAAGCAAAAGTCGTAACAAGGTAGCTGTAGGTGAACCTGCAGCTGGATCA</ns2:sequence><ns2:name>EU021233.1_Trypanosoma_sp._399_18S_ribosomal_RNA_gene,_partial_sequence</ns2:name></ns2:Sequence><ns2:Sequence dsseqid="sq450" id="sq450"><ns2:sequence>GTCATATGCTTGTTTCAAGGACTTAGCCATGCATGCCTCAGAATCACTGCATTGCAGGAATCTGCGCATGGCTCATTACATCAGACGTAATCTGCCGCAAAAATCTTGCGGTTTCCGCAACATTGGATAACTTGGCGAAACGCCAAGCTAATACATGAACCAACCGGATGTTCTCTGTTTCGGCGGTGGGGCAACTCACCGCCATGGGATGTCCAGCGAATGAATGAAAGTAAAACCAATGCCTTCACCGGCAGTAACACCCAGAAGTGTTGATTCAATTCATTCCGTGCGAAAGCTGGGTTTTTTACCTGGCGTCTTTTGACGAACAACTGCCCTATCAGCCAGCGATGGCCGTGTAGTGGACTGCCATGGCGTTGACGGGAGCGGGGGATTAGGGTTCGATTCCGGAGAGGGAGCCTGAGAAATAGCTACCACTTCTACGGAGGGCAGCAGGCGCGCAAATTGCCCAATGTCAAAAAAAAACGATGAGGCAGCGAAAAGAAATAGAGCCGACAGTGCTTTGCATTGTCGTTTTCAATGGGGGATATTTAAACCCATCCAAAATCGAGTAACAATTGGAGGACAAGTCTGGTGCCAGCACCCGCGGTAATTCCAGCTCCAAAAGCGTATATTAATGCTGTTGCTGTTAAAGGGTTCGTAGTTGAATTGTGGGCCTTCGAGGCGCAATGGTTTAGTCCCGTCCACTTCGGATTGGTGACCCATGCCCTTGAGGTCCGTGAACACTCAGAAACAAAAAACACGGGAGTGGTACCTCTCTGATTTTCGCATGTCATGCATGCCAGGGGGCGCCCGTGATTTTTTACTGTGACTAAAAAAGTGTGACCAAAGCAGTCATTCGACTTGAATTAGAAAGCATGGGATAACAAAGGAGCAGCCTATGGGCCACCGTTTCGGCTTTTGTTGGTTTTAAAAGTCCATTGGAGATTATGGGGCAGTGTGACAAGCGGCTGGGTGATTCCCCCTTCAATGGGGGCACTCGTCGCCTTTGTGGGAAATCAGTGACGGTAGTGCTGCTGTATTGTTTGCTTGTGCGTATGTCTGGACACCTTTTCGGTGCTCAGGCCGACGTACGGCGCATTACACACACTGCCATCGCCTTCCCTCAACTCACGGCATCCAGGAATGAAGGAGGGTAGTTCGGGGGAGAACGTACTGGTGCGTCAGAGGTGAAATTCTTAGACCGCACCAAGACGAACTACAGCGAAGGCATTCTTCAAGGATACCTTCCTCAATCAAGAACCAAAGTGTGGGGATCGAAGATGATTAGAGACCATTGTAGTCCACACTGCAAACGATGACACCCATGAATTGGGGAGTTTTTGGTCGTTAGGCAAGGTCGAGTTCACCTCGCTCCTTGTCTCGCCAATGAATATCAATTTACGTGCATATTCTTTATGGTCCTCTCGCTCTTGCGGGAGACCTTTAACGGGAATATCCTCAGCACGTTATCTGACTTCTTCACGCGAAAGCTTTGAGGTTACAGTCTCAGGGGGGAGTACGTTCGCAAGAGTGAAACTTAAAGAAATTGACGGAATGGCACCACAAGACGTGGAGCGTGCGGTTTAATTTGACTCAACACGGGGAACTTTACCAGATCCGGACAGGGTGAGGATTGACAGATTGAGTGTTCTTTCTCGATCCCCTGAATGGTGGTGCATGGCCGCTTTTGGTCGGTGGAGTGATTTGTTTGGTTGATTCCGTCAACGGACGAGATCCAAGCTGCCCAGTAGGATTCAGAATTGCCCATAGGATAGCAATCCCTTCCGCGGGTTTTACCTAAGGGGGGGCGGTATTCGTTTGTATCCTTCTTTGCGGGATTCCTTGTTTCGCGCAAGGTGAGATTTTGGGCAACAGCAGGTCTGTGATGCTCCTCAATGTTCTGGGCGACACGCGCACTACAATGTCAGTGAGAACAAGAAAAACGACTCTTGTCGGACCTACTTGATCAAAAGAGTGGGAAAACCCCGGAATCACGTAGACCCACTTGGGACCGAGTATTGCAATTATTGGTCGCGCAACGAGGAATGTCTCGTAGGCGCAGCTCATCAAACTGTGCCGATTACGTCCCTGCCATTTGTACACACCGCCCGTCGTTGTTTCCGATGATGGTGCAATACAGGTGATCGGACAGTCGAGTGTCTCACTCGACCGAAAGTTCACCGATATTTCTTCAATAGAGGAAGCAAAAGTC</ns2:sequence><ns2:name>AY491767.1_Trypanosoma_rangeli_isolate_preguici_18S_ribosomal_RNA_gene,_partial_sequence</ns2:name></ns2:Sequence><ns2:Sequence dsseqid="sq452" id="sq452"><ns2:sequence>GTCATATGCTTGTTTCAAGGACTTAGCCATGCATGCCTCAGAATCACTGCATTGCAGGAATCTGCGCATGGCTCATTACATCAGACGTAATCTGCCGCCAAAACTTTGCGGTCTCCGCATTACTGGATAACTTGGCGAAATGCCAAGCTAATACATGAACCAATCGGACGCTCTCTGTGTTTACACGCACGCCGCTCGTGGAGAGGGGGGGATGACCTCCTTCTCGCGGGCGGTGGTGGGTGGTGGGACGTCCAGCGAATGAATGAAATTAGAACCAACGCCTCCACCAGGGGGCAGTAACACCCAGACGTGTTGACTCAATTCATTCCGTGCGAAAGCCGGGCTTCACATTGCCCGGCGTATACTGACGAACAACTGCCCTATCAGCCAGTGATGGCCGTGTAGTGGACTGCCATGGCTTTGACGGGAGCGGGGGATTAGGGTTCGATTCCGGAGAGGGAGCCTGAGAAATAGCTACCACTTCTACGGAGGGCAGCAGGCGCGCAAATTGCCCAATGTCGAAAAAAAACGATGAGGCAGCGAAAAGAAATAGAGCCGACCGTGCCTTTTGTGCATGGTCGTTTTCAATGGGGGATATTTAAACCCATCGAACATCGAGTAACAATTGGAGGACAAGTCTGGTGCCAGCACCCGCGGTAATTCCAGCTCCAAAAGCGTATATTAATGCTGTTGCTGTTAAAGGGTTCGTAGTTGAATTGTGGGCCATGTAGTCAGTGCCGTGCCAGTCCCGTCCACTTCGGACGCGTTTGACCCACGCCCTCGTGGCCCGTGAACACTCAGAGAAACAAGAAACACGGGAGCGGTTCCTCCTCACTCTTTTCACGCATGTCATGCATGCGAGGGGGCGTCCGTGAATTTTACTGTGACCAAAAAAGTGCGACCAAAGCAGTCCGCCGACTTGAATTACAAAGCATGGGATAACGAAGCATCAGCCCTAGGGCCACCGTTTCGGCTTTTGTTGGTTTTAGCAGCCATTGGGAGATTATGGGAGCCCGTGCCCGGGGCTATGCCCACGCCTTTTACGGGGCGTGTGTTCGGCATATCTGCCCCTTCTTCCCTTTCTCTCTCCTCTACAAAACACTTTTTCCCTCCTCTTTGGGGGAAGGGGAAAAGGAGAGGAGAGTTGGGGGGAGACGCGCGGTTCCCAGGAATGAAGGAGGGTAGTCGGGGGAGAACGTACTGGTGCGTCAGAGGTGAAATTCTTAGACCGCACCAAGACGAACTACAGCGAAGGCATTCTTCAAGGATACTTTCCTCAATCAAGAACCAAAGTGTGGGGATCAAAGATGATTAGAGACCATTGTAGTCCACACTGCAAACCATGACACCCATGAATTGGGGAGCGCTACTGTGGTTCCCGCGCACCACCCCCCGTGTCTTTTCACGGTGTGGTGTGTGCGTGGTCCCAGTACTTAACAATTTACGTGCCTATTCTTATATCCCGCCCTGGCGTCTTTTTATGGCGCCAGATATTATGGCGGTTCAACCGGGAATATCCTCAGCACGTTTCTTTTTTCTTCACGCGAAAGCTTGGAGGTTACAGTCTCAGGGGGGAGTACGTTCGCAAGAGTGAAACTTAAAGAAATTGACGGAATGGCACCACAAGACGTGGAGCGTGCGGTTTAATTTGACTCAACACGGGGAACTTTACCAGATCCGGACAGGGTGAGGATTGACAGATGGAGTGTTCTTTCTCGATCCCCTGAATGGTGGTGCATGGCCGCTTTTGGTCGGTGGAGTGATTTGTTTGGTTGATTCCGTCAACGGACGAGATCCAAGCTGCCCAGTAGGTGCCGGGATTGATCCATAGGACAGCAGTCTCGCACAAAGAGATATATGCATATGCGCACCTTGCGTGTGTGTGTATATTTTTGTCGTGTGGGCGTTCCATCCTTTTTTCAGGCCCCTTCTCTGCGGGATTCCTCGCTGCTCGCGCGAGGTGAGATTTTGGGCAACAGCAGGTCTGTGATGCTCCTCAATGTTCTGGGCGACACGCGCACTACAATGTCAGTGAGAACAAGAGTCAAGCGGCATTTTTACACTGTCGCTCCCGCTTGATCAAAAGAGCGGGGAAACCACGGAATCACGTAGACCCACTTGGGACCGAGTATTGCAATTATTGGTCGCGCAACGAGGAATGTCTCGTAGGCGCAGCTCATCAAACTGTGCCGATTACGTCCCTGCCATTTGT</ns2:sequence><ns2:name>KP307018.1_Trypanosoma_sp._Makumba_isolate_G73_18S_ribosomal_RNA_gene,_partial_sequence</ns2:name></ns2:Sequence><ns2:Sequence dsseqid="sq454" id="sq454"><ns2:sequence>GTCATATGCTTGTTTCAAGGACTTAGCCATGCATGCCTCAGAATCACTGCATTGCAGGAATCTGCGCATGGCTCATTACATCAGACGTAATCTGCCGCAAAAATCTTGCGGTTTCCGCAACATTGGATAACTTGGCGAAACGCCAAGCTAATACATGAACCAACCGGATGTTCTCTGTTTCGGCGGTGGGGCAACTCACCGCCATGGGATGTCCAGCGAATGAATGAAAGTAAAACCAATGCCTTCACCGGCAGTAACACCCAGAAGTGTTGATTCAATTCATTCCGTGCGAAAGCTGGGTTTTTTACCTGGCGTCTTTTGACGAACAACTGCCCTATCAGCCAGCGATGGCCGTGTAGTGGACTGCCATGGCGTTGACGGGAGCGGGGGATTAGGGTTCGATTCCGGAGAGGGAGCCTGAGAAATAGCTACCACTTCTACGGAGGGCAGCAGGCGCGCAAATTGCCCAATGTCAAAAAAAAACGATGAGGCAGCGAAAAGAAATAGAGCCGACAGTGCTTTGCATTGTCGTTTTCAATGGGGGATATTTAAACCCATCCAAAATCGAGTAACAATTGGAGGACAAGTCTGGTGCCAGCACCCGCGGTAATTCCAGCTCCAAAAGCGTATATTAATGCTGTTGCTGTTAAAGGGTTCGTAGTTGAATTGTGGGCCTTCGAGGCGCAATGGTTTAGTCCCGTCCACTTCGGATTGGTGACCCATGCCCTTGAGGTCCGTGAACACTCAGAAACAAAAAACACGGGAGTGGTACCTCTCTGATTTTCGCATGTCATGCATGCCAGGGGGCGCCCGTGATTTTTTACTGTGACTAAAAAAGTGTGACCAAAGCAGTCATTCGACTTGAATTAGAAAGCATGGGATAACAAAGGAGCAGCCTATGGGCCACCGTTTCGGCTTTTGTTGGTTTTAAAAGTCCATTGGAGATTATGGGGCAGTGTGACAAGCGGCTGGGTGATTCCCCCTTCAATGGGGGCACTCGTCGCCTTTGTGGGAAATCAGTGACGGTAGTGCTGCTGTATTGTTTGCTTGTGCGTATGTCTGGACACCTTTTCGGTGCTCAGGCCGACGTACGGCGCATTACACACACTGCCATCGCCTTCCCTCAACTCACGGCATCCAGGAATGAAGGAGGGTAGTTCGGGGGAGAACGTACTGGTGCGTCAGAGGTGAAATTCTTAGACCGCACCAAGACGAACTACAGCGAAGGCATTCTTCAAGGATACCTTCCTCAATCAAGAACCAAAGTGTGGGGATCGAAGATGATTAGAGACCATTGTAGTCCACACTGCAAACGATGACACCCATGAATTGGGGAGTTTTTGGTCGTTAGGCAAGGTCGAGTTCACCTCGCTCCTTGTCTCGCCAATGAATATCAATTTACGTGCATATTCTTTATGGTCCTCTCGCTCTTGCGGGAGACCTTTAACGGGAATATCCTCAGCACGTTATCTGACTTCTTCACGCGAAAGCTTTGAGGTTACAGTCTCAGGGGGGAGTACGTTCGCAAGAGTGAAACTTAAAGAAATTGACGGAATGGCACCACAAGACGTGGAGCGTGCGGTTTAATTTGACTCAACACGGGGAACTTTACCAGATCCGGACAGGGTGAGGATTGACAGATTGAGTGTTCTTTCTCGATCCCCTGAATGGTGGTGCATGGCCGCTTTTGGTCGGTGGAGTGATTTGTTTGGTTGATTCCGTCAACGGACGAGATCCAAGCTGCCCAGTAGGATTCAGAATTGCCCATAGGATAGCAATCCCTTCCGCGGGTTTTACCTAAGGGGGGGCGGTATTCGTTTGTATCCTTCTTTGCGGGATTCCTTGTTTCGCGCAAGGTGAGATTTTGGGCAACAGCAGGTCTGTGATGCTCCTCAATGTTCTGGGCGACACGCGCACTACAATGTCAGTGAGAACAAGAAAAACGACTCTTGTCGGACCTACTTGATCAAAAGAGTGGGAAAACCCCGGAATCACGTAGACCCACTTGGGACCGAGTATTGCAATTATTGGTCGCGCAACGAGGAATGTCTCGTAGGCGCAGCTCATCAAACTGTGCCGATTACGTCCCTGCCATTTGTACACACCGCCCGTCGTTGTTTCCGATGATGGTGCAATACAGGTGATCGGACAGTCGAGTGTCTCACTCGACCGAAAGTTCACCGATATTTCTTCAATAGAGGAAGCAAAAGTC</ns2:sequence><ns2:name>AY491766.1_Trypanosoma_rangeli_isolate_AM80_18S_ribosomal_RNA_gene,_partial_sequence</ns2:name></ns2:Sequence><ns2:Sequence dsseqid="sq456" id="sq456"><ns2:sequence>CTGGTTGATCCCTGCCCAGTAGTCATATGCTTGTTTCAAGGAATTAGCCATGCATGCCTCAGAATCACTGCATTGCAGGAATATGCGCATGGCTCATTACAATCAGACGTAATTTGCCGCAAACACCTTGCGGTTTTCCGCAATATTGGATAACTTGGCGAAACGCCAAGCTAATACATGAACCGAAGGGACGCTTTTTGTTTCGGGCGGTGGGGGGACTCACTGCTTATGGGACGTCCAGCGAATGAATGAAAGTAAAACCAATGCCTTCACTGGCAGTAACACCCAGAAGTGTTGACTCAATTCATTCCGTGCGAAAGCCGGTTTACCGGCGTCTTTTGACGAACAACTGCCCTATCAGCCGGTGATGGCCGTGTAGTGGACTGCCATGGCGTTGACGGGAGCGGGGGTTAGGGTTCGATTCCGGAGAGGGAGCCTGAGAAATAGCTACCACTTCTACGGAGGGCAGCAGGCGCGCAAATTGCCCAATGTCAAAAAAAAAGATGAGGCAGCGAAAAGAAATAGAGTCGGCAGTCCCTTAGTGGATTGTCGTTTTCAATGGGGGATATTTAAACCCATCCAATATCGAGTAACAATTGGAGGACAAGTCTGGTGCCAGCACCGCGTAATTCCAGCTCCAAAGCGTATATTAATGCTGTTGCTGTTAAAGGGTTCGTAGTTGAATTGAGGGCCTCCGAGGCGCACTGGTACGTCCCATCCACTTCGGATCGGTGACCCAGGCCCTTGCGGTCCGTGAACATACAATTTTTCAGAAACAAGAAACACGGGAGCGGTTCCTTCCTGATTCTCGCATGTCATGCATGCCAGGGGGGCGTCCGTGATTTTTACTGTGACTAAAAAAGTGTGACCAAAGCAGTCATCCGACTTGAATTAGAAAGCATGGGATAACAAAGGAGCAGCCTATGGGCCACCGTTTCGGCTTTTGTTGGTTTTAAAAGTCCATTGGAAATTATGGGGCTGTGCGACAAGCGTCTGGGCGCGTGTGTCCTCTTCGTAGGCCACCGCCCGTCGCCTTTGCGGGAAATCAGCGTCTCGTTTTATGCGGGTATGTTCTCCTCTTCTGAGGGCAGGCGGTATTCCACATGGCGTGTTCGCCTTCCCGTAACTCACGGCATCCAGGAATGAAGAGGGTAGTTACTGGAGCTTCAGAGGTGAAATTCTTAGACCGCACCAAGACGAACTACAGCGAAGGCATTCTTCAAGGATACCTTCCTCAATCAAGAACCAAAGTGTGGGGATCGAAGATGATTAGAGACCATTGTAGTCCACACTGCAAACGATGACACCCATGAATTGGGGAGTTTTTGGTCGAAGACGAGGGCGAGTTCATCTCGTTCTTCTCGTCTCGCCAATGTTTATCAATTAACGTGCATATTCTGTACGGTCTCTTCCGAAAGGGAGGGGCCTTTTTTACGGGAATATCCTCAGCACGTTTTCTTACTTCTTCACGCGAAAGCTTTGAGGTTACAGTCTCAGGGGGGAGTACGTTCGCAAGAGTGAAACTTAAAGAAATTGACGGAATGGCACCACAAGACGTGGAGCGTGCGTTTAATTTGACTCAACACGGGGAACTTTACCAGATCCGGACAGGGTGAGGATTGACAGATTGAGTGTTCTTTCTCGATCCCCTGAATGGTGGTGCATGGCCGCTTTTGGTCGGTGGAGTGATTTGTTTGGTTGATTCCGTCAACGGACGAGATCCAAGCTGCCCAGTAGGATTCAGGATTGCCCATAGGATAGCAATCCCTTCCGCGGGTTTTACCCAAGGGGGGGCGGTATCCGGTTGAATCCTTCTCTGCGGGATTCCTTGTTTTGCACAAGGTGAGATTTTGGGCAACAGCAGGTCTGTGATGCTCCTCAAGTTCTGGGCGACACGCGCACTACAATGTCAGTGAGAACAAGAAAAACGACTTTTGTCGGACCTACTTGATCAAAAGAGTGGGAAAACCCCGGAATCACATAGACCCACTTGGGACCGAGTATTGCAATTATTGGTCGCGCAACGAGGATGTCTCGTAGGCGCAGCTCATCAACTGTGCCGATTACGTCCCTGCCATTTGTACACACCGCCCGTCGTTGTTTCCGATGATGGTGCAATACAGGTGATCGGACAGTCGAGTGTTTCACTTGACCGAAAGTTCACCGATATTTCTTCAATAGAGGAAGCAAAAGTCGTAACAAGGTAGCTGTAGGTGAACCTGCAGA</ns2:sequence><ns2:name>AF119806.1_Trypanosoma_fallisi_18S_ribosomal_RNA_gene,_partial_sequence</ns2:name></ns2:Sequence><ns2:Sequence dsseqid="sq458" id="sq458"><ns2:sequence>AACCTGGTTGATCCTGCCAGTAGTCATATGCTTGTTTCAAGGACTTAGCCATGCATGCCTCAGAATCACTGCATTGCAGGAATCTGCGCATGGCTCATTACATCAGACGTAATCTGCCGCCAAAATTTTGCGGTCTCCGCATTACTGGATAACTTGGCGAAACGCCAAGCTAATACATGAACCAATCGGACGCTCTCTTTTTCTATGTCGCGGCTTGTGTTTACGCACTTGTCGTGGCGATGGGACGTCCAGCGAATGAATGAAATTAGAACCAACGCCTCCACCCGGGGGCAGTAACACTCAGACGTGTTGACTCAATTCATTCCGTGCGAAAGCCGAGCCTTGTTGCTCGGCGTCTACTGACGAACAACTGCCCTATCAGCCAGTGATGGCCGTGTAGTGGACTGCCATGGCGTTGACGGGAGCGGGGGATTAGGGTTCGATTCCGGAGAGGGAGCCTGAGAAATAGCTACCACTTCTACGGAGGGCAGCAGGCGCGCAAATTGCCCAATGTCGAAAAAATACGATGAGGCAGCGAAAAGAAATAGAGCCGACCGTGCCCTAGTGCATGGTTGTTTTCAATGGGGGATACTCAAACCCATCCAATATCGAGTAACAATTGGAGGACAAGTCTGGTGCCAGCACCCGCGGTAATTCCAGCTCCAAAAGCGTATATTAATGCTGTTGCTGTTAAAGGGTTCGTAGTTGAACTGTGGGCCACGTAGTTTTGTGCCGTGCCAGTCCCGTCCACCTCGGACGTGTTTTGACCCACGCCCTCGTGGCCCGTGAACACACTCAGATACAAGAAACACGGGAGCGGCTCCTCCCCACTTTCACGCATGTCATGCATGCGAGGGGGCGTCCGTGAATTTTACTGTGACCAAAAAAGTGCGACCAAAGCAGTCTGCCGACTTGAATTACAAAGCATGGGATAACGAAGCATCAGCCCTGGGGCCACCGTTTCGGCTTTTGTTGGTTTTAGAAGTCCTTGGGAGATTATGGGGCCGCGTGCCTTGGGTCGGTGTTTCGTGTCTCATTTTTGTGGCGCGCACATTCGGCTCTTCGGGATGTTTTTTTACATTCATTGCGACCCGCGGCTTCCAGGAATGAAGGAGGGTAGTTCGGGGGAGAACGTACTGGTGCGTCAGAGGTGAAATTCTTAGACCGCACCAAGACGAACTACAGCGAAGGCATTCTTCAAGGATACCTTCCTCAATCAAGAACCAAAGTGTGGGGATCAAAGATGATTAGAGACCATTGTAGTCCACACTGCAAACCATGACACCCATGAATTGGGGAACATCATTGGGTGCCCGTGTGGCGGCCTTTTGTGCCGACCCTCGGCCCCAATTTATTTATCAATTTACGTGCCTATTCTATCACCCCCGGTTCCCTCTTTTGAGGTTCTTCCGGGGTTTTTTACGGGAATATCCTCAGCACGTTTCTTACTTCTTCACGCGAAAGCTTGGAGGTTACAGTCTCAGGGGGGAGTACGTTCGCAAGAGTGAAACTTAAAGAAATTGACGGAATGGCACCACAAGACGTGGAGCGTGCGGTTTAATTTGACTCAACACGGGGAACTTTACCAGATCCGGACAGGGTGAGGATTGACAGATGGAGTGTTCTTTCTCGATCCCCTGAATGGTGGTGCATGGCCGCTTTTGGTCGGTGGAGTGATTTGTTTGGTTGATTCCGTCAACGGACGAGATCCAAGCTGCCCAGTAGGTGCCGGGATTGTCCACACAGGACAGCAGTCCCTCCGGCGGGGATTTTTTCCCCAACGGTGGTCGTCATCCTTCTTTTTACAGGCCCCTTCTCTGCGGGATTCCTTGCTTTTCGCGCAAGGTGAGATTTTGGGCAACAGCAGGTCTGTGATGCTCCTCAATGTTCTGGGCGACACGCGCACTACAATGTCAGTGAGAACAAGAGTCCGAGCGGCACTTCACAATGTCGCTCCCGCTTGATCAAAAGAGCGGGGAAACCACGGAATCACGTAGACCCACTTGGGACCGAGTATTGCAATTATTGGTCGCGCAACGAGGAATGTCTCGTAGGCGCAGCTCATCAAACTGTGCCGATTACGTCCCTGCCATTTGTACACACCGCCCGTCGTTGTTTCCGATGATGGTGCAATACAGGTGATCGGACCGTCGCTCGTCTCGGGCGACCGAAAGTTCACCGATATTGCTTCAATAGAAGAAGCAAAAGTCGTAACAAGGTAGCTGTAGGTGAACCTGCAGAAGGATCA</ns2:sequence><ns2:name>KT023565.1_Trypanosoma_evansi_18S_ribosomal_RNA_gene,_partial_sequence</ns2:name></ns2:Sequence><ns2:Sequence dsseqid="sq460" id="sq460"><ns2:sequence>GATCTGGTTGATTCTGCCAGTAGTCATATGCTTGTTTCAAGGACTTAGCCATGCATGCCTAGAATCACTGCATTGCAGGAATCTGCGCATGGCTCATTACATCAGACGTAATCTGCCGCCAAAATTTTGCGGTCTCCGCATTACTGGATAACTTGGCGAAACGCCAAGCTAATACATGAACCAATCGGACGCTCTCTTTTTCTATGTCGCGGCTTGTGTTTACGCACTTGTCGTGGCGATGGGACGTCCAGCGAATGAATGAAATTAGAACCAACGCCTCCACCCGGGGGCAGTAACACTCAGACGTGTTGACTCAATTCATTCCGTGCGAAAGCCGAGCCTTGTTGCTCGGCGTCTACTGACGAACAACTGCCCTATCAGCCAGTGATGGCCGTGTAGTGGACTGCCATGGCGTTGACGGGAGCGGGGGATTAGGGTTCGATTCCGGAGAGGGAGCCTGAGAAATAGCTACCACTTCTACGGAGGGCAGCAGGCGCGCAAATTGCCCAATGTCGAAAAAATACGATGAGGCAGCGAAAAGAAATAGAGCCGACCGTGCCCTAGTGATGGGTTGTTTTCAATGGGGGATACTCAAACCCATCCAATATCGAGTAACAATTGGAGGACAAGTCTGGTGCCAGCACCCGCGGTAATTCCAGCTCCAAAAGCGTATATTAATGCTGTTGCTGTAAAGGGTTCGTAATTGAACTGTGGGCCACGTAGTTTTGTGCCGTGCCAGTCCCGTCCACCTCGGACGTGTTTTGACCCACGCCTTCGTGGCCCGTGAACACACTCAGATACAAGAAACACGGGAGCGGGTCCTCCTCACTTTACGCATGTCATGCATGCGAGGGGGCGTCCGTGAATTTTACTGTGACCAAAAAAGTGCGACCAAAGCAGTCTGCCGACTTGAATTACAAAGCATGGGATAACGAAGCATCAGCCCTGGGGCCACCGTTTCGGCTTTTGTTGGTTTTAGAAGTCCTTGGGAGATTATGGGGCCGCGTGCCTTGGGTCGGTGTTTCGTGTCTCATTTTTGTGGCGCGCACATTCGGCTCTTCGTGATGTTTTTTTACATTCATTGCGACGCGCGGCTTCCAGGAATGAAGGAGGGTAGTTCGGGGGAGAACGTACTGGTGCGTCAGAGGTGAAATTCTTAGACCGCACCAAGACGAACTACAGCGAAGGCATTCTTCAAGGATACCTTCCTCAATCAAGAACCAAAGTGTGGGGATCAAAGATGGATTAGAGACCATTGTAGTCCACACTGCAAACCATGACACCCATGAATTGGGGAACATCATTGGGTGCCCGTGTGGCGGCCTTTTGTGCCGACCCTCGGCCCCAATTTATTTATCAATTAACGTGCCTATTCTATCACCCCCGGTTCCCTCTTTTGAGGTTCTTCCGGGGTTTTTTACGGGAATATCCTCAGCACGTTTTTTATTTTTTCACGCGAAAGCTTGGAGGTTACAGTCTCAGGGGGAAGTACGTTCGCAAGAGTGAAACTTAAAGAAATTGACGGAATGGCACCACAAGACGTGGAGCGTGCGGTTTAATTTGACTCAACACGGGGAACTTTACCCAGATCCGGACAGGGTGAGGATTGACAGATGGAGTGTTCTTTCTCGATCCCCTGAATGGTGGTGCATGGCCGCTTTTGGTCGGTGGAGTGATTTGTTTGGTTGATTCCGTCAACGGACGAGATCCAAGCTGCCCAGTAGGTGCCGGGATTGTCCACACAGGACAGCAGTCCCTCCGGCGGGGATTTTTTCCCCAACGGTGGTCGTCATCCTTCTTTTTACAGGCCCCTTCTCTGCGGGATTCCTTGCTTTTCGCGCAAGGTGAGATTTTGGGCAACAGCAGGTCTGTGATGCTCCTCAATGTTCTGGGCGACACGCGCACTACAATGTCAGTGAGAACAAGAGTCCGAGCGGCACTTCACAATGTCGCTCCCGCTTGATCAAAAGAGCGGGGAAACCACGGAATCACGTAGACCCACTTGGGACCGAGTATTGCAATTATTGGTCGCGCAACGAGGAATGTCTCGTAGGCGCAGCTCATCAAACTGTGCCGATTACGTCCCTGCCATTTGTACACACCGCCCGTCGTTGTTTCCGATGATGGTGCAATACAGGTGATCGGACCGTCGCTCGTCTCGGGCGACCGAAAGTTCACCGATATTGCTTCAATAGAGGAAGCAAAAGTCGTAACAAGGTAGCTGTAGGTGAACCTGCAGCTGGATCATTT</ns2:sequence><ns2:name>AY912268.1_Trypanosoma_evansi_evansi_strain_KAI_18S_ribosomal_RNA_gene,_partial_sequence</ns2:name></ns2:Sequence><ns2:Sequence dsseqid="sq462" id="sq462"><ns2:sequence>GATCTGGTTGATCCTGCCAGTAGTCATATGCTTGTTTCAAGGACTTAGCCATGCATGCCTCAGAATCACTGCATTGCAGGAATCTGCGCATGGCTCATTACATCAGACGTAATCTGCCGCCAAAATTTTGCGGTCTCCGCATTACTGGATAACTTGGCGAAACGCCAAGCTAATACATGAACCAATCGGACGCTCTCTTTTTCTATGTCGCGGCTTGTGTTTACGCACTTGTCGTGGCGATGGGACGTCCAGCGAATGAATGAAATTAGAACCAACGCCTCCACCCGGGGGCAGTAACACTCAGACGTGTTGACTCAATTCATTCCGTGCGAAAGCCGAGCCTTGTTGCTCGGCGTCTACTGACGAACAACTGCCCTATCAGCCAGTGATGGCCGTGTAGTGGACTGCCATGGCGTTGACGGGAGCGGGGGATTAGGGTTCGATTCCGGAGAGGGAGCCTGAGAAATAGCTACCACTTCTACGGAGGGCAGCAGGCGCGCAAATTGCCCAATGTCGAAAAAATACGATGAGGCAGCGAAAAGAAATAGAGCCGACCGTGCCCTAGTGCATGGTTGTTTTCAATGGGGGATACTCAAACCCATCCAATATCGAGTAACAATTGGAGGACAAGTCTGGTGCCAGCACCCGCGGTAATTCCAGCTCCAAAAGCGTATATTAATGCTGTTGCTGTTAAAGGGTTCGTAGTTGAACTGTGGGCCACGTAGTTTTGTGCCGTGCCAGTCCCGTCCACCTCGGACGTGTTTTGACCCACGCCCTCGTGGCCCGTGAACACACTCAGATACAAGAAACACGGGAGCGGCTCCTCCCCACTTTCACGCATGTCATGCATGCGAGGGGGCGTCCGTGAATTTTACTGTGACCAAAAAAGTGCGACCAAAGCAGTCTGCCGACTTGAATTACAAAGCATGGGATAACGAAGCATCAGCCCTGGGGCCACCGTTTCGGCTTTTGTTGGTTTTAGAAGTCCTTGGGAGATTATGGGGCCGCGTGCCTTGGGTCGGTGTTTCGTGTCTCATTTTTGTGGCGCGCACATTCGGCTCTTCGGGATGTTTTTTTACATTCATTGCGACCCGCGGCTTCCAGGAATGAAGGAGGGTAGTTCGGGGGAGAACGTACTGGTGCGTCAGAGGTGAAATTCTTAGACCGCACCAAGACGAACTACAGCGAAGGCATTCTTCAAGGATACCTTCCTCAATCAAGAACCAAAGTGTGGGGATCAAAGATGATTAGAGACCATTGTAGTCCACACTGCAAACCATGACACCCATGAATTGGGGAACATCATTGGGTGCCCGTGTGGCGGCCTTTTGTGCCGACCCTCGGCCCCAATTTATTTATCAATTTACGTGCCTATTCTATCACCCCCGGTTCCCTCTTTTGAGGTTCTTCCGGGGTTTTTTACGGGAATATCCTCAGCACGTTTCTTACTTCTTCACGCGAAAGCTTGGAGGTTACAGTCTCAGGGGGGAGTACGTTCGCAAGAGTGAAACTTAAAGAAATTGACGGAATGGCACCACAAGACGTGGAGCGTGCGGTTTAATTTGACTCAACACGGGGAACTTTACCAGATCCGGACAGGGTGAGGATTGACAGATGGAGTGTTCTTTCTCGATCCCCTGAATGGTGGTGCATGGCCGCTTTTGGTCGGTGGAGTGATTTGTTTGGTTGATTCCGTCAACGGACGAGATCCAAGCTGCCCAGTAGGTGCCGGGATTGTCCACACAGGACAGCAGTCCCTCCGGCGGGGATTTTTTCCCCAACGGTGGTCGTCATCCTTCTTTTTACAGGCCCCTTCTCTGCGGGATTCCTTGCTTTTCGCGCAAGGTGAGATTTTGGGCAACAGCAGGTCTGTGATGCTCCTCAATGTTCTGGGCGACACGCGCACTACAATGTCAGTGAGAACAAGAGTCCGAGCGGCACTTCACAATGTCGCTCCCGCTTGATCAAAAGAGCGGGGAAACCACGGAATCACGTAGACCCACTTGGGACCGAGTATTGCAATTATTGGTCGCGCAACGAGGAATGTCTCGTAGGCGCAGCTCATCAAACTGTGCCGATTACGTCCCTGCCATTTGTACACACCGCCCGTCGTTGTTTCCGATGATGGTGCAATACAGGTGATCGGACCGTCGCTCGTCTCGGGCGACCGAAAGTTCACCGATATTGCTTCAATAGAAGAAGCAAAAGTCGTAACAAGGTAGCTGTAGGTGAACCTGCAGAAGGATCATTT</ns2:sequence><ns2:name>KY114580.1_Trypanosoma_evansi_isolate_DH4_18S_ribosomal_RNA_gene,_complete_sequence</ns2:name></ns2:Sequence><ns2:Sequence dsseqid="sq464" id="sq464"><ns2:sequence>GATCTGGTTGATCCTGCCAGTAGTCATATGCTTGTTTCAAGGACTTAGCCATGCATGCCTCAGAATCACTGCATTGCAGGAATCTGCGCATGGCTCATTACATCAGACGTAATCTGCCGCCAAAATTTTGCGGTCTCCGCATTACTGGATAACTTGGCGAAACGCCAAGCTAATACATGAACCAATCGGACGCTCTCTTTTTCTATGTCGCGGCTTGTGTTTACGCACTTGTCGTGGCGATGGGACGTCCAGCGAATGAATGAAATTAGAACCAACGCCTCCACCCGGGGGCAGTAACACTCAGACGTGTTGACTCAATTCATTCCGTGCGAAAGCCGAGCCTTGTTGCTCGGCGTCTACTGACGAACAACTGCCCTATCAGCCAGTGATGGCCGTGTAGTGGACTGCCATGGCGTTGACGGGAGCGGGGGATTAGGGTTCGATTCCGGAGAGGGAACCTGAGAAATAGCTACCACTTCTACGGAGGGCAGCAGGCGCGCAAATTGCCCAATGTCGAAAAAATACGATGAGGCAGCGAAAAGAAATAGAGCCGACCGTGCCCTAGTGCATGGTTGTTTTCAATGGGGGATACTCAAACCCATCCAATATCGAGTAACAATTGGAGGACAAGTCTGGTGCCAGCACCCGCGGTAATTCCAGCTCCAAAAGCGTATACTAATGCTGTTGCTGTTAAAGGGTTCGTAGTTGAACTGTGGGCCACGTAGTTTTGTGCCGTGCCAGTCCCGTCCACCTCGGACGTGTTTTGACCCACGCCCTCGTGGCCCGTGAACACACTCAGATACAAGAAGCACGGGAGCGGCTCCTCCCCACTTTCACGCATGTCATGCATGCGAGGGGGCGTCCGTGAATTTTACTGTGACCAAAAAAGTGCGACCAAAGCAGTCTGCCGACTTGAATTACAAAGCATGGGATAACGAAGCATCAGCCCTGGGGCCACCGTTTCGGCTTTTGTTGGTTTTAGAAGTCCTTGGGAGATTATGGGGCCGCGTGCCTTGGGTCGGTGTTTCGTGTCTCATTTTTGTGGCGCGCACATTCGGCTCTTCGTGATGTTTTTTTACATTCATTGCGACGCGCGGCTTCCAGGAATGAAGGAGGGTAGTTCGGGGGAGAACGTACTGGTGCGTCAGAGGTGAAATTCTTAGACCGCACCAAGACGAACTACAGCGAAGGCATTCTTCAAGGATACCTTCCTCAATCAAGAACCAAAGTGTGGGGATCAAAGATGATTAGAGACCATTGTAGTCCACACTGCAAACCATGACACCCATGAATTGGGGAACATCATTGGGTGCCCGTGTGGCGGCCTTTTGTGCCGACCCTCGGCCCCAATTTATTTATCAATTTACGTGCCTATTCTATCACCCCCGGTTCCCTCTTTTGAGGTTCTTCCGGGGTTTTTTACGGGAATATCCTCAGCACGTTTCTTACTTCTTCACGCGAAAGCTTGGAGGTTACAGTCTCAGGGGGGAGTACGTTCGCAAGAGTGAAACTTAAAGAAATTGACGGAGTGGCACCACAAGACGTGGAGCGTGCGGTTTAATTTGACTCAACACGGGGAACTTTACCAGATCCGGACAGGGTGAGGATTGACAGATGGAGTGTTCTTTCTCGATCCCCTGAATGGTGGTGCATGGCCGCTTTTGGTCGGTGGAGTGATTTGTTTGGTTGATTCCGTCAACGGACGAGATCCAAGCTGCCCAGTAGGTGCCGGGATTGTCCACACAGGACAGCAGTCCCTCCGGCGGGGATTTTTTCCCCAACGGTGGTCGTCATCCTTCTTTTTACAGGCCCCTTCTCTGCGGGATTCCTTGCTTTTCGCGCAAGGTGAGATTTTGGGCAACAGCAGGTCTGTGATGCTCCTCAATGTTCTGGGCGACACGCGCACTACAATGTCAGTGAGAACAAGAGTCCGAGCGGCACTTCACAATGTCGCTCCCGCTTGATCAAAAGAGCGGGGAAACCACGGAATCACGTAGACCCACTTGGGACCGAGTATTGCAATTATTGGTCGCGCAACGAGGAATGTCTCGTAGGCGCAGCTCATCAAACTGTGCCGATTACGTCCCTGCCATTTGTACACACCGCCCGTCGTTGTTTCCGATGATGGTGCAATACAGGTGATCGGACCGTCGCTCGTCTCGGGCGACCGAAAGTTCACCGATATTGCTTCAATAGAGGAAGCAAAAGTCGTAACAAGGTAGCTGTAGGTGAACCTGCAGCTGGATCATTT</ns2:sequence><ns2:name>KY114577.1_Trypanosoma_evansi_isolate_CK5_18S_ribosomal_RNA_gene,_complete_sequence</ns2:name></ns2:Sequence><ns2:Sequence dsseqid="sq466" id="sq466"><ns2:sequence>GATCTGGTTGATCCTGCCAGTAGTCATATGCTTGTTTCAAGGACTTAGCCATGCATGCCTCAGAATCACTGCATTGCAGGAATCTGCGCATGGCTCATTACATCAGACGTAATCTGCCGCCAAAATTTTGCGGTCTCCGCATTACTGGATAACTTGGCGAAACGCCAAGCTAATACATGAACCAATCGGACGCTCTCTTTTTCTATGTCGCGGCTTGTGTTTACGCACTTGTCGTGGCGATGGGACGTCCAGCGAATGAATGAAATTAGAACCAACGCCTCCACCCGGGGGCAGTAACACTCAGACGTGTTGACTCAATTCATTCCGTGCGAAAGCCGAGCCTTGTTGCTCGGCGTCTACTGACGAACAACTGCCCTATCAGCCAGTGATGGCCGTGTAGTGGACTGCCATGGCGTTGACGGGAGCGGGGGATTAGGGTTCGATTCCGGAGAGGGAGCCTGAGAAATAGCTACCACTTCTACGGAGGGCAGCAGGCGCGCAAATTGCCCAATGTCGAAAAAATACGATGAGGCAGCGAAAAGAAATAGAGCCGACCGTGCCCTAGTGCATGGTTGTTTTCAATGGGGGATACTCAAACCCATCCAATATCGAGTAACAATTGGAGGACAAGTCTGGTGCCAGCACCCGCGGTAATTCCAGCTCCAAAAGCGTATATTAATGCTGTTGCTGTTAAAGGGTTCGTAGTTGAACTGTGGGCCACGTAGTTTTGTGCCGTGCCAGTCCCGTCCACCTCGGACGTGTTTTGACCCACGCCCTCGTGGCCCGTGAACACACTCAGATACAAGAAACACGGGAGCGGTTCCTCCTCACTTTCACGCATGTCATGCATGCGAGGGGGCGTCCGTGAATTTTACTGTGACCAAAAAAGTGCGACCAAAGCAGTCTGCCGACTTGAATTACAAAGCATGGGATAACGAAGCATCAGCCCTGGGGCCACCGTTTCGGCTTTTGTTGGTTTTAGAAGTCCTTGGGAGATTATGGGGCCGCGTGCCTTGGGACGGTGTTTCGTGTCTCATTTTTGCGGCGCGCACATTCGGCTCTTCGTGATGTTTTTTTACATTCATTGCGACGCGCGGCTTCCAGGAATGAAGGAGGGTAGTTCGGGGGAGAACGTACTGGTGCGTCAGAGGTGAAATTCTTAGACCGCACCAAGACGAACTACAGCGAAGGCATTCTTCAAGGATACCTTCCTCAATCAAGAACCAAAGTGTGGGGATCAAAGATGATTAGAGACCATTGTAGTCCACACTGCAAACCATGACACCCATGAATTGGGGAACATCATTGGGTTCCCGTGTGGCGGCCTTTAGTGCCGACCCTCGGCCCCAATTTATTTATCAATTTACGTGCCTATTCTATCACCCCCGGTTCCCTCTTTTGAGGTTCTTCCGGGGTTTTTTACGGGAATATCCTCAGCACGTTTCTTACTTCTTCACGCGAAAGCTTGGAGGTTACAGTTTCAGGGGGGAGTACGTTCGCAAGAGTGAAACTTAAAGAAATTGACGGAATGGCACCACAAGACGTGGAGCGAGCGGTTTAATTTGACTCAACACGGGGAACTTTACCAGATCCGGACAGGGTGAGGATTGACAGATGGAGTGTTCTTTCTCGATCCCCTGAATGGTGGTGCATGGCCGCTTTTGGTCGGTGGAGTGATTTGTTTGGTTGATTCCGTCAACGGACGAGATCCAAGCTGCCCAGTAGGTGCCGGGATTGTCCACACAGGACAGCAGTCCCTCCGGCGGGGATTTTTTCCCCAACGGTGGTCGTCATCCTTCTTTTTACAGGCCCCTTCTCTGCGGGATTCCTTGCTTTTCGCGCAAGGTGAGATTTTGGGCAACAGCAGGTCTGTGATGCTCCTCAATGTTCTGGGCGACACGCGCACTACAATGTCAGTGAGAACAAGAGTCCGAGCGGCACTTCACAATGTCGCTCCCGCTTGATCAAAAGAGCGGGGAAACCACGGAATCACGTAGACCCACTTGGGACCGAGTATTGCAATTATTGGTCGCGCAACGAGGAATGTCTCGTAGGCGCAGCTCATCAAACTGTGCCGATTACGTCCCTGCCATTTGTACACACCGCCCGTCGTTGTTTCCGATGATGGTGCAATGCAGGTGATCGGACCGTCGCTCGTCTCGGGCGACCGAAAGTTCACCGATATTGCTTCAATAGAGGAAGCAAAAGTCGTAACAAGGTAGCTGTAGGTGAACCTGCAGCTGGATCATTT</ns2:sequence><ns2:name>KY114578.1_Trypanosoma_evansi_isolate_PK6_18S_ribosomal_RNA_gene,_complete_sequence</ns2:name></ns2:Sequence><ns2:Sequence dsseqid="sq468" id="sq468"><ns2:sequence>GATCTGGTTGATCCTGCCAGTAGTCATATGCTTGTTTCAAGGACTTAGCCATGCATGCCTCAGAATCACTGCATTGCAGGAATCTGCGCATGGCTCATTACATCAGACGTAATCTGCCGCCAAAATTTTGCGGTCTCCGCATTACTGGATAACTTGGCGAAACGCCAAGCTAATACATGAACCAATCGGACGCTCTCTTTTTCTATGTCGCGGCTTGTGTTTACGCACTTGTCGTGGCGATGGGACGTCCAGCGAATGAATGAAATTAGAACCAACGCCTCCACCCGGGGGCAGTAACACTCAGACGTGTTGACTCAATTCATTCCGTGCGAAAGCCGAGCCTTGTTGCTCGGCGTCTACTGACGAACAACTGCCCTATCAGCCAGTGATGGCCGTGTAGTGGACTGCCATGGCGTTGACGGGAGCGGGGGATTAGGGTTCGATTCCGGAGAGGGAGCCTGAGAAATAGCTACCACTTCTACGGAGGGCAGCAGGCGCGCAAATTGCCCAATGTCGAAAAAATACGATGAGGCAGCGAAAAGAAATAGAGCCGACCGTGCCCTAGTGCATGGTTGTTTTCAATGGGGGATACTCAAACCCATCCAATATCGAGTAACAATTGGAGGACAAGTCTGGTGCCAGCACCCGCGGTAATTCCAGCTCCAAAAGCGTATATTAATGCTGTTGCTGTTAAAGGGTTCGTAGTTGAACTGTGGGCCACGTAGTTTTGTGCCGTGCCAGTCCCGTCCACCTCGGACGTGTTTTGACCCACGCCCTCGTGGCCCGTGAACACACTCAGATACAAGAAACACGGGAGCGGTTCCTCCTCACTTTCACGCATGTCATGCATGCGAGGGGGCGTCCGTGAATTTTACTGTGACCAAAAAAGTGCGACCAAAGCAGTCTGCCGACTTGAATTACAAAGCATGGGATAACGAAGCATCAGCCCTGGGGCCACCGTTTCGGCTTTTGTTGGTTTTAGAAGTCCTTGGGAGATTATGGGGCCGCGTGCCTTGGGTCGGTGTTTCGTGTCTCATTTTTGCGGCGCGCACATTCGGCTCTTCGTGATGTTTTTTTACATTCATTGCGACGCGCGGCTTCCAGGAATGAAGGAGGGTAGTTCGGGGGAGAACGTACTGGTGCGTCAGAGGTGAAATTCTTAGACCGCACCAAGACGAACTACAGCGAAGGCATTCTTCAAGGATACCTTCCTCAATCAAGAACCAAAGTGTGGGGATCAAAGATGATTAGAGACCATTGTAGTCCACACTGCAAACCATGACACCCATGAATTGGGGAACATCATTGGGTGCCCGTGTGGCGGCCTTTTGTGCCGACCCTCGGCCCCAATTTATTTATCAATTTACGTGCCTATTCTATCACCCCCGGTTCCCTCTTTTGAGGTTCTTCCGGGGTTTTTTACGGGAATATCCTCAGCACGTTTCTTACTTCTTCACGCGAAAGCTTGGAGGTTACAGTCTCAGGGGGGAGTACGTTCGCAAGAGTGAAACTTAAAGAAATTGACGGAATGGCACCACAAGACGTGGAGCGTGCGGTTTAATTTGACTCAACACGGGGAACTTTACCAGATCCGGACAGGGTGAGGATTGACAGATGGAGTGTTCTTTCTCGATCCCCTGAATGGTGGTGCATGGCCGCTTTTGGTCGGTGGAGTGATTTGTTTGGTTGATTCCGTCAACGGACGAGATCCAAGCTGCCCAGTAGGTGCCGGGATTGTCCACACAGGACAGCAGTCCCTCCGGCGGGGATTTTTTCCCCAACGGTGGTCGTCATCCTTCTTTTTACAGGCCCCTTCTCTGCGGGATTCCTTGCTTTTCGCGCAAGGTGAGATTTTGGGCAACAGCAGGTCTGTGATGCTCCTCAATGTTCTGGGCGACACGCGCACTACAATGTCAGTGAGAACAAGAGTCCGAGCGGCACTTCACAATGTCGCTCCCGCTTGATCAAAAGAGCGGGGAAACCACGGAATCACGTAGACCCACTTGGGACCGAGTATTGCAATTATTGGTCGCGCAACGAGGAATGTCTCGTAGGCGCAGCTCATCAAACTGTGCCGATTACGTCCCTGCCATTTGTACACACCGCCCGTCGTTGTTTCCGATGATGGTGCAATGCAGGTGATCGGACCGTCGCTCGTCTCGGGCGACCGAAAGTTCACCGATATTGCTTCAATAGAGGAAGCAAAAGTCGTAACAAGGTAGCTGTAGGTGAACCTGCAGCTGGATCATTT</ns2:sequence><ns2:name>KY114576.1_Trypanosoma_evansi_isolate_PH1_18S_ribosomal_RNA_gene,_complete_sequence</ns2:name></ns2:Sequence><ns2:Sequence dsseqid="sq470" id="sq470"><ns2:sequence>GATCTGGTTGATCCTGCCAGTAGTCATATGCTTGTTTCAAGGACTTAGCCATGCATGCCTCAGAATCACTGCATTGCAGGAATCTGCGCATGGCTCATTACATCAGACGTAATCTGCCGCCAAAATTTTGCGGTCTCCGCATTACTGGATAACTTGGCGAAACGCCAAGCTAATACATGAACCAATCGGACGCTCTCTTTTTCTATGTCGCGGCTTGTGTTTACGCACTTGTCGTGGCGATGGGACGTCCAGCGAATGAATGAAATTAGAACCAACGCCTCCACCCGGGGGCAGTAACACTCAGACGTGTTGACTCAATTCATTCCGTGCGAAAGCCGAGCCTTGTTGCTCGGCGTCTACTGACGAACAACTGCCCTATCAGCCAGTGATGGCCGTGTAGTGGACTGCCATGGCGTTGACGGGAGCGGGGGATTAGGGTTCGATTCCGGAGAGGGAGCCTGAGAAATAGCTACCACTTCTACGGAGGGCAGCAGGCGCGCAAATTGCCCAATGTCGAAAAAATACGATGAGGCAGCGAAAAGAAATAGAGCCGACCGTGCCATAGTGCATGGTTGTTTTCAATGGGGGATACTCAAACCCATCCAATATCGAGTAACAATTGGAGGACAAGTCTGGTGCCAGCACCCGCGGTAATTCCAGCTCCAAAAGCGTATATTAATGCTGTTGCTGTTAAAGGGTTCGTAGTTGAACTGTGGGCCACGTAGTTTTGTGCCGTGCCAGTCCCGTCCACCTCGGACGTGTTTTGACCCACGCCCTCGTGGCCCGTGAACACACTCAGATACAAGAAACACGGGAGCGGTTCCTCCTCACTTTCACGCATGTCATGCATGCGAGGGGGCGTCCGTGAATTTTACTGTGACCAAAAAAGTGCGACCAAAGCAGTCTGCCGACTTGAATTACAAAGCATGGGATAACGAAGCATCAGCCCTGGGGCCACCGTTTCGGCTTTTGTTGGTTTTAGAAGTCCTTGGGAGATTATGGGGCCGCGTGCCTTGGGTCGGTGTTTCGTGTCTCATTTTTGTGGCGCGCACATTCGGCTCTTCGTGATGTTTTTTTACATTCATTGCGACGCGCGGCTTCCAGGAATGAAGGAGGGTAGTTCGGGGGAGAACGTACTGGTGCGTCAGAGGTGAAATTCTTAGACCGCACCAAGACGAACTACAGCGAAGGCATTCTTCAAGGATACCTTCCTCAATCAAGAACCAAAGTGTGGGGATCAAAGATGATTAGAGACCATTGTAGTCCACACTGCAAACCATGACACCCATGAATTGGGGAACATCATTGGTTGCCCGTGTGGCGGCCTTTTGTGCCGACCCTCGGCCCCAATTTATTTATCAATTTACGTGCCTATTCTATCACCCCCGGTTCCCTCTTTTGAGGTTCTTCCGGGGTTTTTTACGGGAATATCCTCAGCACGTTTCTTACTTCTTCACGCGAAAGCTTGGAGGTTACAGTCTCAGGGGGGAGTACGTTCGCAAGAGTGAAACTTAAAGAAATTGACGGAATGGCACCACAAGACGTGGAGCGTGCGGTTTAATTTGACTCAACACGGGGAACTTTACCAGATCCGGACAGGGTGAGGATTGACAGATGGAGTGTTCTTTCTCGATCCCCTGAATGGTGGTGCATGGCCGCTTTTGGTCGGTGGAGTGATTTGTTTGGTTGATTCCGTCAACGGACGAGATCCAAGCTGCCCAGTAGGTGCCGGGATTGTCCACACAGGACAGCAGTCCCTCCGGCGGGGATTTTTTCCCCAACGGTGGTCGTCATCCTTCTTTTTACAGGCCCCTTCTCTGCGGGATTCCTTGCTTTTCGCGCAAGGTGAGATTTTGGGCAACAGCAGGTCTGTGATGCTCCTCAATGTTCTGGGCGACACGCGCACTGCAATGTCAGTGAGAACAAGAGTCCGAGCGGCACTTCACAATGTCGCTCCCGCTTGATCAAAAGAGCGGGGAAACCACGGAATCACGTAGACCCACTTGGGACCGAGTATTGCAATTATTGGTCGCGCAACGAGGAATGTCTCGTAGGCGCAGCTCATCAAACTGTGCCGATTACGTCCCTGCCATTTGTACACACCGCCCGTCGTTGTTTCCGATGATGGTGCAATACAGGTGATCGGACCGTCGCTCGTCTCGGGCGACCGAAAGTTCACCGATATTGCTTCAATAGAGGAAGCAAAAGTCGTAACAAGGTAGCTGTAGGTGAACCTGCAGCTGGATCATTT</ns2:sequence><ns2:name>KY114579.1_Trypanosoma_evansi_isolate_CB2_18S_ribosomal_RNA_gene,_complete_sequence</ns2:name></ns2:Sequence><ns2:Sequence dsseqid="sq472" id="sq472"><ns2:sequence>GATCTGGTTGATCCTGCCAGTAGTCATATGCTTGTTTCAAGGACTTAGCCATGCATGCCTCAGAATCACTGCATTGCAGGAATCTGCGCATGGCTCATTACATCAGACGTAATCTGCCGCCAAAATTTTGCGGTCTCCGCATTACTGGATAACTTGGCGAAACGCCAAGCTAATACATGAACCAATCGGACGCTCTCTTTTTCTATGTCGCGGCTTGTGTTTACGCACTTGTCGTGGCGATGGGACGTCCAGCGAATGAATGAAATTAGAACCAACGCCTCCACCCGGGGGCAGTAACACTCAGACGTGTTGACTCAATTCATTCCGTGCGAAAGCCGAGCCTTGTTGCTCGGCGTCTACTGACGAACAACTGCCCTATCAGCCAGTGATGGCCGTGTAGTGGACTGCCATGGCGTTGACGGGAGCGGGGGATTAGGGTTCGATTCCGGAGAGGGAGCCTGAGAAATAGCTACCACTTCTACGGAGGGCAGCAGGCGCGCAAATTGCCCAATGTCGAAAAAATACGATGAGGCAGCGAAAAGAAATAGAGCCGACCGTGCCCTAGTGCATGGTTGTTTTCAATGGGGGATACTCAAACCCATCCAATATCGAGTAACAATTGGAGGACAAGTCTGGTGCCAGCACCCGCGGTAATTCCAGCTCCAAAAGCGTATATTAATGCTGTTGCTGTTAAAGGGTTCGTAGTTGAACTGTGGGCCACGTAGTTTTGTGCCGTGCCAGTCCCGTCCACCTCGGACGTGTTTTGACCCACGCCCTCGTGGCCCGTGAACACACTCAGATACAAGAAACACGGGAGCGGCTCCTCCCCACTTTCACGCATGTCATGCATGCGAGGGGGCGTCCGTGAATTTTACTGTGACCAAAAAAGTGCGACCAAAGCAGTCTGCCGACTTGAATTACAAAGCATGGGATAACGAAGCATCAGCCCTGGGGCCACCGTTTCGGCTTTTGTTGGTTTTTGAAGTCCTTGGGAGATTATGGGGCCGCGTGCCTTGGGTCGGTGTTTCGTGTCTCATTTTTGTGGCGCGCACATTCGGCTCTTCGTGATGTTTTTTTACATTCATTGCGACGCGCGGCTTCCAGGAATGAAGGAGGGTAGTTCGGGGGAGAACGTACTGGTGCGTCAGAGGTGAAATTCTTAGACCGCACCAAGACGAACTACAGCGAAGGCATTCTTCAAGGATACCTTCCTCAATCATGAACCAAAGTGTGGGGATCAAAGATGATTAGAGACCATTGTAGTCCACACTGCAAACCATGACACCCATGAATTGGGGAACATCATTGGGTGCCCGTGTGGCGGCCTTTTGTGCCGACCCTCGGCCCCAATTTATTTATCAATTTACGTGCCTATTCTATCACCCCCGGTTCCCTCTTTTGAGGTTCTTCCGGGGTTTTTTACGGGAATATCCTCAGCACGTTTCTTACTTCTTCACGCGAAAGCTTGGAGGTTACAGTCTCAGGGGGGAGTACGTTCGCAAGAGTGAAACTTAAAGAAATTGACGGAATGGCACCACAAGACGTGGAGCGTGCGGTTTAATTTGACTCAACACGGGGAACTTTACCAGATCCGGACAGGGTGAGGATTGACAGATGGAGTGTTCTTTCTCGATCCCCTGAATGGTGGTGCATGGCCGCTTTTGGTCGGTGGAGTGATTTGTTTGGTTGATTCCGTCAACGGACGAGATCCAAGCTGCCCAGTAGGTGCCGGGATTGTCCACACAGGACAGCAGTCCCTCCGGCGGGGATTTTTTCCCCAACGGTGGTCGTCATCCTTCTTTTTACAGGCCCCTACTCTGCGGGATTCCTTGCTTTTCGCGCAAGGTGAGATTTTGGGCAACAGCAGGTCTGTGATGCTCCTCAATGTTCTGGGCGACACGCGCACTACAATGTCAGTGAGAACAAGAGTCCGAGCGGCACTTCACAATGTCGCTCCCGCTTGATCAAAAGAGCGGGGAAACCACGGAATCACGTAGACCCACTTGGGACCGAGTATTGCAATTATTGGTCGCGCAACGAGGAATGTCTCGTAGGCGCAGCTCATCAAACTGTGCCGATTACGTCCCTGCCATTTGTACACACCGCCCGTCGTTGTTTTCGATGATGGTGCAATACAGGTGATCGGACCGTCGCTCGTCTCGGGCGACCGAAAGTTCACCGATATTGCTTCAATAGAGGAAGCAAAAGTCGTAACAAGGTAGCTGTAGGTGAACCTGCAGCTGGATCATTT</ns2:sequence><ns2:name>KY114575.1_Trypanosoma_evansi_isolate_DJ3_18S_ribosomal_RNA_gene,_complete_sequence</ns2:name></ns2:Sequence><ns2:Sequence dsseqid="sq474" id="sq474"><ns2:sequence>GATCTGGTTGATTCTGCCAGTAGTCATATGCTTGTTTCAAGGACTTAGCCATGCATGCCTAGAATCACTGCATTGCAGGAATCTGCGCATGGCTCATTACATCAGACGTAATCTGCCGCCAAAATTTTGCGGTCTCCGCATTACTGGATAACTTGGCGAAACGCCAAGCTAATACATGAACCAATCGGACGCTCTCTTTTTCTATGTCGCGGCTTGTGTTTACGCACTTGTCGTGGCGATGGGACGTCCAGCGAATGAATGAAATTAGAACCAACGCCTCCACCCGGGGGCAGTAACACTCAGACGTGTTGACTCAATTCATTCCGTGCGAAAGCCGAGCCTTGTTGCTCGGCGTCTACTGACGAACAACTGCCCTATCAGCCAGTGATGGCCGTGTAGTGGACTGCCATGGCGTTGACGGGAGCGGGGGATTAGGGTTCGATTCCGGAGAGGGAGCCTGAGAAATAGCTACCACTTCTACGGAGGGCAGCAGGCGCGCAAATTGCCCAATGTCGAAAAAATACGATGAGGCAGCGAAAAGAAATAGAGCCGACCGTGCCCTAGTGCATGGGTGTTTTCAATGGGGGATACTCAAACCCATCCAATATTCGAGTAACAATTGGAGGACAAGTCTGGTGCCAGCACCCGCGGTAATTCCAGCTCCAAAAGCGTATATTAATGCTGTTGCTGTAAAGGGTTCGTAATTGAACTGTGGGCCACGTAGTTTTGTGCCGTGCCAGTCCCGTCCCCCTCGGACGTGTTTTTGACCCACGCCCTCGTGGCCCGTGAACACACTCAGATACAAAAAAACCGGAGCGGGTCCTCTCACTTTCACGCATGTCATGCATGCGAGGGGGCGTCCGTGAATTTTACTGTGACCAAAAAAGTGCGACCAAAGCAGTCTGCCGACTTGAGTTACAAAGCATGGGATAACGAAGCATCAGCCCTGGGGCCACCGTTTCGGCTTTTGTTGGTTTTAGAAGTCCTTGGGAGATTATGGGGCCGCGTGCCTTGGGTCGGTGTTTCGTGTCTCATTTTTGTGGCGCGCACATTCGGCTCTTCGTGATGTTTTTTTACATTCATTGCGACGCGCGGCTTCCAGGAATGAAGGAGGGTAGTTCGGGGGAGAACGTACTGGTGCGTCAGAGGTGAAATTCTTAGACCGCACCAAGACGAACTACAGCGAAGGCATTCTTCAAGGATACCTTCCTCAATCAAGAACCAAAGTGTGGGGATCAAAGATGATTAGAGACCATTGTAGTCCACACTGCAAACCATGACACCCATGAATTGGGGAACATCCATTGGGTGCCCGTGTGGCGGCCTTTTGTGCCGACCCTCGGCCCCAATTTATTTATCAATTTACGTGCCTATTCTATCACCCCCGGTTCCCTCTTTTGAGGTTCTTCCGGGGTTTTTTACGGGAATATCCTCAGCACGTTTCTTACTTCTTCACGCGAAAGCTTGGAGGTTACAGTCTCAGGGGGGAGTACGTTCGCAAGAGTGAAACTTAAAGAAATTGACGGAATGGCACCACAAGACGTGGAGCGTGCGGTTTAATTTGACTCAACACGGGGAACTTTACCAGATCCCGGACAGGGTGAGGATTGACAGATGGAGTGTTCTTTCTCGATCCCCTGAATGGTGGTGCATGGCCGCTTTTGGTCGGTGGAGTGATTTGTTTGGTTGATTCCGTCAACGGACGAGATCCAAGCTGCCCAGTAGGTGCCGGGATTGTCCACACAGGACAGCAGTCCCTCCGGCGGGGATTTTTTCCCCAACGGTGGTCGTCATCCTTCTTTTTACAGGCCCCTTCTCTGCGGGATTCCTTGCTTTTCGCGCAAGGTGAGATTTTGGGCAACAGCAGGTCTGTGATGCTCCTCAATGTTCTGGGCGACACGCGCACTACAATGTCAGTGAGAACAAGAGTCCGAGCGGCACTTCACAATGTCGCTCCCGCTTGATCAAAAGAGCGGGGAAACCACGGAATCACGTAGACCCACTTGGGACCGAGTATTGCAATTATTGGTCGCGCAACGAGGAATGTCTCGTAGGCGCAGCTCATCAAACTGTGCCGATTACGTCCCTGCCATTTGTACACACCGCCCGTCGTTGTTTCCGATGATGGTGCAATACAGGTGATCGGACCGTCGCTCGTCTCGGGCGACCGAAAGTTCACCGATATTGCTTCAATAGAGGAAGCAAAAGTCGTAACAAGGTAGCTGTAGGTGAACCTGCAGCTGGATCATTT</ns2:sequence><ns2:name>AY904050.1_Trypanosoma_evansi_18S_ribosomal_RNA_gene,_complete_sequence</ns2:name></ns2:Sequence><ns2:Sequence dsseqid="sq476" id="sq476"><ns2:sequence>GATCTGGTTGATTCTGCCAGTAGTCATATGCTTGTTTCAAGGACTTAGCCATGCATGCCTCAGAATCACTGCATTGCAGGAATCTGCGCATGGCTCATTACATCAGACGTAATCTGCCGCCAAAATTTTGCGGTCTCCGCATTACTGGATAACTTGGCGAAACGCCAAGCTAATACATGAACCAATCGGACGCTCTCTTTTTCTATGTCGCGGCTTGTGTTTACGCACTTGTCGTGGCGATGGGACGTCCAGCGAATGAATGAAATTAGAACCAACGCCTCCACCCGGGGGCAGTAACACTCAGACGTGTTGACTCAATTCATTCCGTGCGAAAGCCGAGCCTTGTTGTTCGGCGTCTACTGACGAACAACTGCCCTATCAGCCAGTGATGGCCGTGTAGTGGACTGCCATGGCGTTGACGGGAGCGGGGGATTAGGGTTCGATTCCGGAGAGGGAGCCTGAGAAATAGCTACCACTTCTACGGAGGGCAGCAGGCGCGCAAATTGCCCAATGTCGAAAAAATACGATGAGGCAGCGAAAAGAAATAGAGCCGACCGTGGCCCTAGTGCATGGTTGTTTTCAATGGGGGATACTCAAACCCATCCAATATCGAGTAACAATTGGAGGACAAGTCTGGTGCCAGCACCCGCGGTAATTCCAGCTCCAAAAGCGTATATTAATGCTGTTGCTGTTAAAGGGTTCGTAATTGAACTGTGGGCCACGTAATTTTGTGCCGTGCCAGTCCCGTCCCCCTCGGACGTGTTTTGACCCACGCCCTCGTGGCCCGTGAACACCCTCAGATACAAGAAACACGGGAGCGGGTCCTCCTCACTTTCACGCATGGTCATGCATGCGAGGGGGCGTCCGTGAATTTTACTGTGACCAAAAAAGTGCGACCAAAGCAGTCTGCCGACTTGAATTACAAAGCATGGGATAACGAAGCATCAGCCCTGGGGCCACCGTTTCGGCTTTTGTTGGTTTTAGAAGTCCTTGGGAGATTATGGGGCCGCGTGCCTTGGGTCGGTGTTTCGTGTCTCATTTTTGTGGCGCGCACATTCGGCTCTTCGTGATGTTTTTTTACATTCATTGCGACGCGCGGCTTCCAGGAATGAAGGAGGGTAGTTCGGGGGAGAACGTACTGGTGCGTCAGAGGTGAAATTCTTAGACCGCACCAAGACGAACTACAGCGAAGGCATTCTTCAAGGATACCTTCCTCAATCAAGAACCAAAGTGTGGGGATCAAAGATGATTAGAGACCATTGTAGTCCACACTGCAAACCATGACACCCATGGAATTGGGGAACATCATTGGGTGCCCGTGTGGCGGCCTTTTGTGCCGACCCTCGGCCCCAATTTATTTATCAATTTACGTGCCTATTCTATCACCCCCGGTTCCCTCTTTTGAGGTTCTTCCGGGGTTTTTTACGGGAATATCCTCAGCACGTTTCTTACTTCTTCACGCGAAAGCTTGGAGGTTACAGTCTCAGGGGGTAGTACGTTCGCAAGAGTGAAACTTAAAGAAATTGACGGAATGGCACCACAAGACGTGGAGCGTGCGGTTTAATTTGACTCAACACGGGGAACTTTACCAGATCCGGACAGGGTGAGGATTGACAGATGGAGTGTTCTTTCTCGATCCCCTGAATGGTGGTGCATGGCCGCTTTTGGTCGGTGGAGTGATTTGTTTGGTTGATTCCGTCAACGGACGAGATCCAAGCTGCCCAGTAGGTGCCGGGATTGTCCACACAGGACAGCAGTCCCTCCGGCGGGGATTTTTTCCCCAACGGTGGTCGTCATCCTTCTTTTTACAGGCCCCTTCTCTGCGGGATTCCTTGCTTTTCGCGCAAGGTGAGATTTTGGGCAACAGCAGGTCTGTGATGCTCCTCAATGTTCTGGGCGACACGCGCACTACAATGTCAGTGAGAACAAGAGTCCGAGCGGCACTTCACAATGTCGCTCCCGCTTGATCAAAAGAGCGGGGAAACCACGGAATCACGTAGACCCACTTGGGACCGAGTATTGCAATTATTGGTCGCGCAACGAGGAATGTCTCGTAGGCGCAGCTCATCAAACTGTGCCGATTACGTCCCTGCCATTTGTACACACCGCCCGTCGTTGTTTCCGATGATGGTGCAATACAGGTGATCGGACCGTCGCTCGTCTCGGGCGACCGAAAGTTCACCGATATTGCTTCAATAGAGGAAGCAAAAGTCGTAACAAGGTAGCTGTAGGTGAACCTGCAGCTGGATCATTT</ns2:sequence><ns2:name>AY912269.1_Trypanosoma_evansi_evansi_strain_Sam_18S_ribosomal_RNA_gene,_partial_sequence</ns2:name></ns2:Sequence><ns2:Sequence dsseqid="sq478" id="sq478"><ns2:sequence>ATCTGGTTGATTCTGCCAGTAGTCATATGCTTGTTTCAAGGACTTAGCCATGCATGCCTCAGAATCACTGCATTGCAGGAATCTGCGCATGGCTCATTACATCAGACGTAATCTGCCGCAAAAATCTTGCGGTCTCCGCAACATTGGATAACTTGGCGAAACGCCAAGCTAATACATGAACCAACCGGATGTTCTCTGTTCCGGCGGTGGGGCAACCCCTCACCGCCATGGGACGTCCAGCGAATGAATGAAAGTAAAACCAATGCCTTCACCGGCAGTAACACCCAGAAGTGTTGATTCAATTCATTCCGTGCGAAAGCTGGGTTTCTTACCTGGCGTCTTTTGACGAACAACTGCCCTATCAGCCAGCGATGGCCGTGTAGTGGACTGCCATGGCGTTGACGGGAGCGGGGGATTAGGGTTCGATTCCGGAGAGGGAGCCTGAGAAATAGCTACCACTTCTACGGAGGGCAGCAGGCGCGCAAATTGCCCAATGTCAAAAAAAAACGATGAGGCAGCGAAAAGAAATAGAGCCGACAGTGCTTTGCATTGTCGTTTTCAATGGGGGATATTTAAACCCATCCAAAATCGAGTAACAATTGGAGGACAAGTCTGGTGCCAGCACCCGCGGTAATTCCAGCTCCAAAAGCGTATATTAATGCTGTTGCTGTTAAAGGGTTCGTAGTTGAATTGTGGGCCTTCGAGGCGCAATGGTTTAGTCCCGTCCACTTCGGATTGGTGACCCATGCCCTTGAGGTCCGTGAACACTCTCAGAAACAAAAAACACGGGAGTGGTACCTTTCTGATTTCCGCATGTCATGCATGCCAGGGGGCGCCCGTGATTTTTACTGTGACTAAAAAAGTGTGACCAAAGCAGTCATTCGACTTGAATTAGAAAGCATGGGATAACAAAGGAGCAGCCTATGGGCCACCGTTTCGGCTTTTGTTGGTTTTAAAAGTCCATTGGAGATTATGGGGCAGTGTGACAAGCGGCCGGGTGGTTTCCCCCTTCAATGGGGGACACTCGTCGCCTTTGTGGGAAATCCGCGTCGGTGGCGCCGTGTTGTGTGTGCTTGCGTGCGTGCGTTTCGGCGCACGTGTCTCTCGCCACGCACACACGCCGCCTTCGCCTTCCCGCAACTCACGGCATCCAGGAATGAAGGAGGGTAGTTCGGGGGAGAACGTACTGGTGCGTCAGAGGTGAAATTCTTAGACCGCACCAAGACGAACTACAGCGAAGGCATTCTTCAAGGATACCTTCCTCAATCAAGAACCAAAGTGTGGGGATCGAAGATGATTAGAGACCATTGTAGTCCACACTGCAAACGATGACACCCATGAATTGGGGAGTTTTTGGTCGTTAGGCGAGGTCGGGTTCATCTCGCTCCTCGTCTCGCCAATGAATATCAATTTACGTGCATATTCTTTACGGTCCCCGCTCTCTGTAGCGGAGGCCTTTAACGGGAATATCCTCAGCACGTTATCTGACTTCTTCACGCGAAAGCTTTGAGGTTACAGTCTCAGGGGGGAGTACGTTCGCAAGAGTGAAACTTAAAGAAATTGACGGAATGGCACCACAAGACGTGGAGCGTGCGGTTTAATTTGACTCAACACGGGGAACTTTACCAGATCCGGACAGGGTGAGGATTGACAGATTGAGTGTTCTTTCTCGATCCCCTGAATGGTGGTGCATGGCCGCTTTTGGTCGGTGGAGTGATTTGTTTGGTTGATTCCGTCAACGGACGAGATCCAAGCTGCCCAGTAGGATTCAGAATTGCCCATAGGATAGCAATCCCTTCCGCGGGTTTTACCCAAGGGGGGGCGGTATTCGTTTGTATCCTTCTCTGCGGGATTCCTTGTTTCGCGCAAGGTGAGATTTTGGGCAACAGCAGGTCTGTGATGCTCCTCAATGTTCTGGGCGACACGCGCACTACAATGTCAGTGAGAACAAGAAAAACGACTCTTGTCGGACCTACTTGATCAAAAGAGTGGGAAAACCCCGGAATCACGTAGACCCACTTGGGACCGAGTATTGCAATTATTGGTCGCGCAACGAGGAATGTCTCGTAGGCGCAGCTCATCAAACTGTGCCGATTACGTCCCTGCCATTTGTACACACCGCCCGTCGTTGTTTCCGATGATGGTGCAATACAGGTGATCGGACAGTCGAGTGTCTCACTTGACCGAAAGTTCACCGATATTTCTTCAATAGAGGAAGCAAAAGTCGTAACAAGGTAGCTGTAGGTGAACCTGCAGCTGGATCATTT</ns2:sequence><ns2:name>XR_003828665.1_Trypanosoma_conorhini_18S_ribosomal_RNA_(Tco025E_06706),_rRNA</ns2:name></ns2:Sequence><ns2:Sequence dsseqid="sq480" id="sq480"><ns2:sequence>ATCTGCGCATGGCTCATTACATCAGACGTAATCTGCCGCAAAAATGTTGCGGTTTCCGCAAGATTGGATAACTTGGCGAAACGCCAAGCTAATACATGAACCAACGGGACGCTCTCTGTTCCGGCGGTGGGGTACCCCCTCACCGTTATGGGACGTCCGGCGAATGAATGAAAGTAAAACCAACGCCTTCACAGGCAGTAACACCCAGAAGTGTTGACTCAATTCATTCCGTGCGAAAGCTGGGTTTGTCTGGTCCGGCGTCTTTTGACGAACAACTGCCCTATCAGCCAGTGATGGCCGTGTAGTGGACTGCCATGGCGTTGACGGGAGCGGGGGATTAGGGTTCGATTCCGGAGAGGGAGCCTGAGAAATAGCTACCACTTCTACGGAGGGCAGCAGGCGCGCAAATTGCCCAATGTCGAGAAAAAAGATGAGGCAGCGAAAAGAAATAGAGCCGACAGTGCATTCATTGCATTGTCGTTTTCAATGGGGGATATTTAAACCCATCCAATATCGAGTAACAATTGGAGGACAAGTCTGGTGCCAGCACCCGCGGTAATTCCAGCTCCAAAAGCGTATATTAATGCTGTTGCTGTTAAAGGGTTCGTAGTTGAATTGTGGGCCTTCTTTTTGAGGTGCAATGGTTTTGTCCCGTCCACCTCGGACCGGTGACCCATGCCCTTGGGGTCCGTGAACACTCGGAAACAAGAAACACGGGAGCGGTTCCTCCTGATTCTCGCATGTCATGCATGCCAGGGGCGCCCGTGATTTTTTACTGTGACTAAAAAAGTGTGACCAAAGCAGTCATTCGACTTGAATTAGCAAGCATGGGATAACAAAGGAGCAGCCTTTGGGCCACCGTTTCGGCTTTTGTTGGTTTTAAAAGTCCATTGGAGATTATGGGGCTGTGCGACAAGCGGCTGGGCGTCCCCTTTTTTACTTTCCGCCTTCTCCCAACGTCCATACACACATCTGTGTGTGTGTGCCGCGGGGTTGCGGAAATGTGGGGGGCCGCCCGTCGCCTTTGGGGGTTCATTTTTTTCTCGCGCCGCATGCGTCTCTTTTGCACGTACGCAGCGCGTGGTTCCCTCAACTCTCGGCATCCAGGAATGAAGGAGGGTAGTTCGGGGGAGAACGTACTGGTGCGTCAGAGGTGAAATTCTTAGACCGCACCAAGACGAACTACAGCGAAGGCATTCTTCAAGGATACCTTCCTCAATCAAGAACCAAAGTGTGGGGATCGAAGATGATTAGAGACCATTGTAGTCCACACTGCAAACGATGACACCCATGAATTGGGGAGTTTTTGGTCGTGGCAGGGCGCGCGTCGGGCTCCTCTCTTTCTTTTCCAAGAAGAGAGTCCCGCCGTCTTGCGATTCCTTTTGCCGCGCCAATTGACATCAATTTACGTGCATATTCTTTTTGGCCGTTCTCCCTCACGGGGGTCGGTCTTTTTCAACGGGAATATCCTCAGCACGTTTTCTTACTTCTTCACGCGAAAGCTTTGAGGTTACAGTCTCAGGGGGGAGTACGTTCGCAAGAGTGAAACTTAAAGAAATTGACGGAATGGCACCACAAGACGTGGAGCGTGCGGTTTAATTTGACTCAACACGGGGAACTTTACCAGATCCGGACAGAATGAGGATTGACAGATTGAGTGTTCTTTCTCGATTCTCTGAATGGTGGTGCATGGCCGCTTTTGGTCGGTGGAGTGATTTGTTTGGTTGATTCCGTCAACGGACGAGATCCAAGCTGCCCAGTAGGATTCAGAATTGCCCATAGGATAGCAATACCCTCCGCGGGTTTTACCCAAGGAGGGGACGGCATTCACTCGGTATCCTTCTCTGCGGGATTCCTTGTTTCGCGCAAGGTGAGATTTTGGGCAACAGCAGGTCTGTGATGCTCCTCAATGTTCTGGGCGACACGCGCACTACAATGTCAGTGAGAACAAGAAAAACGACTCGCGTCGGACCTACTTGATCAAAAGAGTGGGAAAACCACGGAATCACATAGACCCACTTGGGACCGAGTATTGCAATTATTGGTCGCGCAACGAGGAATGTCTCGTAGGCGCAGCTCATCAAACTGTGCCGATTACGTCCCTGCCATTTGTACACACCGCCCGTCGTTGTTTCCGATGATGGTGCAATACAGGTGATCGGACAGTCGGGCGTCACGCCTGACCGAAAGTTCACCGATATTTCTTCAATAGAGGAAGCAAAAGTCGTAACAAGGTAGCTGTAGGTGAACCTGCCAGCTGGATCATT</ns2:sequence><ns2:name>EU095837.1_Trypanosoma_cascavelli_isolate_425_18S_ribosomal_RNA_gene,_partial_sequence</ns2:name></ns2:Sequence><ns2:Sequence dsseqid="sq482" id="sq482"><ns2:sequence>TGATCTGGTTGATTCTGCCAGTAGTCATATGCTTGTTTCAAGGACTTAGCCATGCATGCCTCAGAATCACTGCATTGCAGGAATCTGCGCATGGCTCATTACATCAGACGTAATCTGCCGCAAAAATCTTGCGGTCTCCGCAACATTGGATAACTTGGCGAAACGCCAAGCTAATACATGAACCAACCGGATGTTCTCTGTTTCGGCGGTGGGGCAACTCGCCGCCATGGGATGTCCAGCGAATGAATGAAAGAAAACCAATGCCTTCACCGGCAGTAACACCCAGAAGTGTTGATTCAATTCATTCCGTGCGAAAGCTGGGTTTTTTCCTGGCGTCTTTTGACGAACAACTGCCCTATCAGCCAGCGATGGCCGTGTAGTGGACTGCCATGGCGTTGACGGGAGCGGGGGATTAGGGTTCGATTCCGGAGAGGGAGCCTGAGAAATAGCTACCACTTCTACGGAGGGCAGCAGGCGCGCAAATTGCCCAATGTCAAAAAAAAACGATGAGGCAGCGAAAAGAAATAGAGCCGACAGTGCTTTGCATTGTCGTTTTCAATGGGGGATATTTAAACCCATCCAAAATCGAGTAACAATTGGAGGACAAGTCTGGTGCCAGCACCCGCGGTAATTCCAGCTCCAAAAGCGTATATTAATGCTGTTGCTGTTAAAGGGTTCGTAGTTGAATTGTGGGCCTTCGAGGCGCAATGGTTTAGTCCCGTCCACTTCGGATTGGTGACCCATGCCCTTGAGGTCCGTGAACACTCAGAAACAAAAAACACGGGAGTGGTACCTCTCTGATTTTCGCATGTCATGCATGCCAGGGGGCGCCCGTGATTTTTTACTGTGACTAAAAAAGTGTGACCAAAGCAGTCATTCGACTTGAATTAGAAAGCATGGGATAACAAAGGAGCAGCCTATGGGCCACCGTTTCGGCTTTTGTTGGTTTTAAAAGTCCATTGGAGATTATGGGGCAGTGTGACAAGCGGCTGGGTGATTTCCCCTTCAATGGGGTACACTCGTCGCCTTTGTGGGAAATCAGTGACGGTAGTGCTGCTGTATTGTTTGTTGTACGTATGTCTGGACACCTTTTCGGTGCCCAGGCCGACGTACGGCGCATTACACACACACTGCCTTCGCCTTCCCTCAACTCACGGCATCCAGGAATGAAGGAGGGTAGTTCGGGGGAGAACGTACTGGTGCGTCAGAGGTGAAATTGTTAGACCGCACCAAGACGAACTACAGCGAAGGCATTCTTCAAGGATACCTTCCTCAATCAAGAACCAAAGTGTGGGGATCGAAGATGATTAGAGACCATTGTAGTCCACACTGCAAACGATGACACCCATGAATTGGGGAGTTTTTGGTCGTTAGGCAAGGTCGAGTTCACCTCGCTCCTTGTCTCGCCAATGAATATCAATTTACGTGCATATTCTTTATGGTCCTCTCGCTCTCGCGGGAGACCTTTAACGGGAATATCCTCAGCACGTTATCTGACTTCTTCACGCGAAAGCTTTGAGGTTACAGTCTCAGGGGGGAGTACGTTCGCAAGAGTGAAACTTAAAGAAATTGACGGAATGGCACCACAAGACGTGGAGCGTGCGGTTTAATTTGACTCAACACGGGGAACTTTACCAGATCCGGACAGGGTGAGGATTGACAGATTGAGTGTTCTTTCTCGATCCCCTGAATGGTGGTGCATGGCCGCTTTTGGTCGGTGGAGTGATTTGTTTGGTTGATTCCGTCAACGGACGAGATCCAAGCTGCCCAGTAGGATTCAGAATTGCCCATAGGATAGCAATCCCTTCCGCGGGTTTTACCTAAGGGGGGGCGGTATTCGTTTGTATCCTTCTTTGCGGGATTCCTTGTTTCGCGCAAGGTGAGATTTTGGGCAACAGCAGGTCTGTGATGCTCCTCAATGTTCTGGGCGACACGCGCACTACAATGTCAGTGAGAACAAGAAAAACGACGCTTGTCGGACCTACTTGATCAAAAGAGTGGGAAAACCCCGGAATCACGTAGACCCACTTGGGACCGAGTATTGCAATTATTGGTCGCGCAACGAGGAATGTCTCGTAGGCGCAGCTCATCAAACTGTGCCGATTACGTCCCTGCCATTTGTACACACCGCCCGTCGTTGTTTCCGATGATGGTGCAATACAGGTGATCGGACAGTCGAGTGTCTCATTCGACCGAAAGTTCACCGATATTTCTTCAATAGAGGAAGCAAAAGTCGTAACAAGGTAGCTGTAGGTGAACCTGCAGCTGGATCA</ns2:sequence><ns2:name>FJ900242.2_Trypanosoma_rangeli_isolate_TryCC_643_18S_ribosomal_RNA_gene,_complete_sequence;_kinetoplast</ns2:name></ns2:Sequence><ns2:Sequence dsseqid="sq484" id="sq484"><ns2:sequence>GATCTGGTTGATTCTGCCAGTAGTCATATGCTTGTTTCAAGGACTTAGCCATGCATGCCTCAGAATCACTGCATTGCAGGAATCTGCGCATGGCTCATTACATCAGACGTAATCTGCCGCAAAAATGTTGCGGTCTCCGCAAGATTGGATAACTTGGCGAAACGCCAAGCTAATACATGAACCAACGGGACGCTCTCTGTTTTGGCGGTGGGGTATCCCCTCACCGTTATGGGACGTCCGGCGAATGAATGAAAGTAAAACCAGCGCCTTCACAGGCAGTAACACCCAGAAGTGTTGACTCAATTCATTCCGTGCGAAAGCTGGGCCATCTGGTCCGGCGTCTTTTGACGAACAACTGCCCTATCAGCCAGTGATGGCCGTGTAGTGGACTGCCATGGCGTTGACGGGAGCGGGGGATTAGGGTTCGATTCCGGAGAGGGAGCCTGAGAAATAGCTACCACTTCTACGGAGGGCAGCAGGCGCGCAAATTGCCCAATGTCAAAAAAAAAGATGAGGCAGCGAAAAGAAATAGAGCCGACAGTGCATTTTATTGCATTGTCGTTTTCAATGGGGGATATTTAAACCCATCCAATATCGAGTAACAATTGGAGGACAAGTCTGGTGCCAGCACCCGCGGTAATTCCAGCTCCAAAAGCGTATATTAATGCTGTTGCTGTTAAAGGGTTCGTAGTTGAATTGTGGGCCTTCTTTTTGAGGTGCAATGGTTTTGTCCCGTCCACCTCGGACCGGTGACCCATGCCCTTGGGGTCCGTGAACACTCGGAAACAAGAAACACGGGAGTGGTTCCTCCTGATTCTCGCATGTCATGCATGCCAGGGGCGCCCGTGATTTTTTACTGTGACTAAAAAAGTGTGACCAAAGCAGTCATTCGACTTGAATTAGCAAGCATGGGATAACAAAGGAGCAGCCTTTGGGCCACCGTTTCGGCTTTTGTTGGTTTTAAAAGTCCATTGGAGATTATGGGGCTGTGCGACAAGCGGCTGGGCGTCCCCTTTTTAATTTTCCCTCCCTTTGCGTCTCCCCACCCAGCATGCTAATTTATTAGTGTGTCCTGTGCGTGGTGTGTGTCTCGCGGGTTTCGAAAATGGGGGGCCGCCCGTCGCCTTTGGGGGTTCGTTTAGCACCTCTCATATTTTTATATGTCTGGTGTCTGTAGTTCCCTCAACTCTCGGCATCCAGGAATGAAGGAGGGTAGTTCGGGGGAGAACGTACTGGTGCGTCAGAGGTGAAATTCTTAGACCGCACCAAGACGAACTACAGCGAAGGCATTCTTCAAGGATACCTTCCTCAATCAAGAACCAAAGTGTGGGGATCGAAGATGATTAGAGACCATTGTAGTCCACACTGCAAACGATGACACCCATGAATTGGGGAGTTTTTGGTCGTCGGCAGGCCACGAGCGTCGGGCTTTTTTTTGTCCCGTCGTTTTTCGTGCGTTCTTTTGCCGCGCCAATTGACATCAATTTACGTGCATATTCTTTTTGGTTCCTTCTCTTTCACGGGGAGGGCCTTTTTTAACGGGAATATCCTCAGCACGTTTTCTTACTTCTTCACGCGAAAGCTTTGAGGTTACAGTCTCAGGGGGGAGTACGTTCGCAAGAGTGAAACTTAAAGAAATTGACGGAATGGCACCACAGGACGTGGAGCGTGCGGTTTAATTTGACTCAACACGGGGAACTTTACCAGATCCGGACAGAATGAGGATTGACAGATTGAGTGTTCTTTCTCGATTCTCTGAATGGTGGTGCATGGCCGCTTTTGGTCGGTGGAGTGATTTGTTTGGTTGATTCCGTCAACGGACGAGATCCAAGCTGCCCAGTAGGATTCAGAATTGCCCATAGGATAGCAATACCCTCCGCGGGTTTTACCCAAGGAGGGGATGGCATTCCCTCGTACCCTTCTCTGCGGGATTCCTTGTTTCGCGCAAGGTGAGATTTTGGGCAACAGCAGGTCTGTGATGCTCCTCAATGTTCTGGGCGACACGCGCAMTACAATGTCAGTGAGAACAAGAAAAACGACTCGCGTCGGACCTACTTGATCAAAAGAGTGGGAAAACCACGGAATCACATAGACCCACTTGGGACCGAGTATTGCAATTATTGGTCGCGCAACGAGGAATGTCTCGTAGGCGCAGCTCATCAAACTGTGCCGATTACGTCCCTGCCATTTGTACACACCGCCCGTCGTTGTTTCCGATGATGGTGCAATACAGGTGATCGGACAGTCGGGCGTCTCGCCTGACCGAAAGTTCACCGATAT</ns2:sequence><ns2:name>MF403111.1_Trypanosoma_lainsoni_isolate_TCC948_18S_ribosomal_RNA_gene,_partial_sequence</ns2:name></ns2:Sequence><ns2:Sequence dsseqid="sq486" id="sq486"><ns2:sequence>CTCTGGTTGATTCTGCCAGTAGTCATATGCTTGTTTCAAGGACTTAGCCATGCATGCCTCAGAATCACTGCACTGCAGGAATCTGCGCATGGCTCATTACATCAGACGTAATCTGCCGCAATCACTTTGCGGTCCTCCGCATTACTGGATAACTTGGCGAAACGCCAAGCTAATACATGAGCCACCGGGCGCTCCCTGCTCCGGCGACGGGGCAACCCGCCGCTATGGGACGCCCCGCGAATGAGTGACATTAAAACCAACGCCCGCTCAGGGCAGTACCTCGCAGACGTGTTGACTCAATTCATTCCGTGCGAAAGCCGGCTCGTCCGGCGTCTTTTGACGAACAACTGCCCTATCAGCCAGTGATGGCCGTGTAGTGGACTGCCATGGCGTTGACGGGAGCGGGGGATTAGGGTTCGATTCCGGAGAGGGAGCCTGAGAAATAGCTACCACTTCTACGGAGGGCAGCAGGCGCGCAAATTGCCCAATGTCGAGACAGAACGATGAGGCAGCGAAAAGAAATAGAGCCGACAGTGCTACGCATTGTCGTTTTCAATGGGGGATACCCAAACCCATCCAACATCGAGTAACTATTGGAGGACAAGTCTGGTGCCAGCACCCGCGGTAATTCCAGCTCCAAAAGCGTATATTAATGCTGTTGCTGTTAAAGGGTTCGTAGTTGAACTGTGGGCCGCGCTGCCGCCGCGCTCCGCCCCACCCGCAGAGGGTGCGTGGCACGCGGCGCGCGCTGCCCGCGAACACTCAGACACAAGCAGCGCGGGAACGCTTCCCCACACCACGCGTGTCATGCACGCACGGGGCGCCCGCGAGTCTTTACTGTGACTAAAAAAGCGCGACCAAAGCAGTCCACCGGCCTGAATTGCAAAGCATGGGATAACAAAGCATCAGCCTCCGGGCCACCGATTCGGCTTTTGTTGGTTTTAACAGTCCGTTGGAGATTATGGGCCGGCGCGAGCACGCACCGCGGCATTCCACTCGGAACACGCCGCACGCCCCGCGGCGCCTCGCGCGTCGCGGCTCGCCGGCCCGGGAATGAAGGAGGGCGGCTCGGGGGAGAACGTACTGGCGCGTCAGAGGTGAAATTCTTAGACCGCGCCAAGACGAACCACAGCGAAGGCATTCTTCAAGGACGCCTTCCTCAATCAAGAACCAAAGTGTGGGGATCGAAGATGATTAGAGACCATTGTAGTCCACACTGCAAACGATGACGCCCATGAATTGGGGACCTGTGGCCAGCGGCGCCGCCGGGCTTGCCCGCGCGCGCGCTCGCTCCACCAACCATCACGTGCACATTCTTTGGCGCGGCTTCGGCCCCGCCGCTACGGGAATGTCCTCAGCACGTCTCACTGCCCACGCGAAAGCTTTGAGGTTACAGTCTCAGGGGGGAGTACGTTCGCAAGAGTGAAACTTAAAGAAATTGACGGAATGGCACCACAAGACGTGGAGCGTGCGGTTTAATTTGACTCAACACGGGGAACTTTACCAGATCCGGACAGGGTGAGGATTGACAGATTGAGTGTTCTTTCTCGATCCCCTGAATGGTGGTGCATGGCCGCTTTTGGTCGGTGGAGTGATTTGTTTGGTTGATTCCGTCAACGGACGAGATCCAGGCCGCCCAGTAGGCCCCAGGATCACGCACAGGACAGCAGCACGGTGGCGGGCCCTCGGGCCCAACGCCGTCCGCATCCGGTCGGGGCCTTCTCTGCGGGATTCCTTGCACGCGCAAGGTGAGATGCTGGGCAACAGCAGGTCTGTGATGCTCCTCGATGCTCTGGGCGACACGCGCACTACAATGTCAGTGGGAACAAGACACGCGGCTCGCCGCGCCCGCCTGACCAAAAGGGCGGGGAAGCACCGGAATCACGTAGACACACTTGGGACCGAGTATTGCAATTATTGGTCGCGCAACGAGGAATGTCTCGTAGGCGCAGCTCATCAAACTGCGCCGATTACGTCCCTGCCATTTGTACACACCGCCCGTCGTTGTTTCCGATGCTGGCGCAATACAGGTGATTGGACCGCCGGGCGCCTCGCCCGCGGGAAGTTCACCGATATTGCCTCATTAGAGGAAGCAAAAGTCGTAACAAGGTAGCTGTAGGTGAACCTGCAGCTGGATCATTTTCCGACCCTCTTCTCTTCTCGTCGCGCCCGTCTCCCGGCCACCGGGGCGGGACAGCAAACCACGCAGCTGCCGCTCGACCGCGCCCCGCGCGCAGGTGGAGCACGGCCCGCACAACGTGTCGCGGTGGATGACTTGGCTTCCCGGTTCGTTGAAGAACGCAGCAAAGCGCGATAGTTGGTATGACCTGCAGAACCACTCGGG</ns2:sequence><ns2:name>KM391827.1_Trypanosoma_vivax_isolate_MBOV/ET/2012/AAU-CVMA/004_clone_2_18S_ribosomal_RNA_gene,_partial_sequence;_internal_transcribed_spacer_1,_complete_sequence;_and_5.8S_ribosomal_RNA_gene,_partial_sequence</ns2:name></ns2:Sequence><ns2:Sequence dsseqid="sq488" id="sq488"><ns2:sequence>CTCTGGTTGATTCTGCCAGTAGTCATACGCTTGTTTCAAGGACTTAGCCATGCATGCCTCAGAATCACTGCACTGCAGGAATCTGCGCATGGCTCATTACATCAGACGTAATCTGCCGCAATCACTTTGCGGTCCTCCGCATTACTGGATAACTTGGCGAAACGCCAAGCTAATACATGAGCCACCGGGCGCTCCCTGCTCCGGCGACGGGGCAACCCGCCGCTATGGGACGCCCCGCGAATGAGTGACATTAAAACCAACGCCCGCTCAGGGCAGTACCACGCAGACGTGTTGACTCAATTCATTCCGTGCGAAAGCCGGCTCGTCCGGCGTCTTTTGACGAACAACTGCCCTATCAGCCAGTGATGGCCGTGTAGTGGACTGCCATGGCGTTGACGGGAGCGGGGGATTAGGGTTCGATTCCGGAGAAGGAGCCTGAGAAATAGCTACCACTTCTACGGAGGGCAGCAGGCGCGCAAATTGCCCAATGTCGAGACAGAACGATGAGGCAGCGAAAAGAAATAGAGCCGACAGTGCTACGCATTGTCGTTTTCAATGGGGGATACCCAAACCCATCCAACATCGAGTAACTATTGGAGGACAAGTCTGGTGCCAGCACCCGCGGTAATTCCAGCTCCAAAAGCGTATATTAATGCTGTTGCTGTTAAAGGGTTCGTAGTTGAACTGTGGGCCGCGCTGCCGCCGCGCTCCGCCCCACCCGCAGAGGGTGCGTGGCACGCGGCGCGCGCTGCCCGCGAACACTCAGACACAAGCAGCGCGGGAACGCTTCCCCACACCACGCGTGTCATGCACGCACGGGGCGCCCGCGAGTCTTTACTGTGACTAAAAAAGCGCGACCAAAGCAGTCCACCGGCCTGAATTGCAAAGCATGGGATAACAAAGCATCAGCCTCCGGGCCACCGATTCGGCTTTTGTTGGTTTTAACAGTCCGTTGGAGATTATGGGCCGGCGCGAGCACGCACCGCGGCATTCCACTCGGAACACGCCGCACGCCCCGCGGCGCCTCGCGCGTCGCGGCTCGCCGGCCCGGGAATGAAGGAGGGCGGCTCGGGGGAGAACGTACTGGCGCGTCAGAGGTGAAATTCTTAGACCGCGCCAAGACGAACCACAGCGAAGGCATTCTTCAAGGACGCCTTCSTCAATCAAGAACCAAAGTGTGGGGATCGAAGATGATTAGAGACCATTGTAGTCCACACTGCAAACGATGACGCCCATGAATTGGGGACCTGTGGCCAGCGGCGCCGCCGGGCTTGCCCGCGCGCGCGCTCGCTCCACCAACCATCACGTGCACATTCTTTGGCGCGGCTTCGGCCCCGCCGCTACGGGAATGTCCTCAGCACGTCTCACTGCCCACGCGAAAGCTTTGAGGTTACAGTCTCAGGGGGGAGTACGTTCGCAAGAGTGAAACTTAAAGAAATTGACGGAATGGCACCACAAGACGTGGAGCGTGCGGTTTAATTTGACTCAACACGGGGAACTTTACCAGATCCGGACAGGGTGAGGATGGACAGATTGAGTGTTCTTTCTCGATCCCCTGAATGGTGGTGCATGGCCGCTTTTGGTCGGTGGAGTGATTTGTTTGGTTGATTCCGTCAACGGACGAGATCCAGGCCGCCCAGTAGGCCCCAGGATCACGCACAGGACAGCAGCACGGTGGCGGGCCCTCGGGCCCAACGCCGTCCGCATCCGGTCGGGGCCTTCTCTGCGGGATTCCTTGCACGCGCAAGGTGAGATGCTGGGCAACAGCAGGTCTGTGATGCTCCTCGATGCTCTGGGCGACACGCGCACTACAATGTCAGTGGGAACAAGACACGCGGCTCGCCGCGCCCGCCTGACCAAAAGGGCGGGGAAGCACCGGAATCACGTAGACACACTTGGGACCGAGTATTGCAATTATTGGTCGCGCAACGAGGAATGTCTCGTAGGCGCAGCTCATCAAACTGCGCCGATTACGTCCCTGCCATTTGTACACACCGCCCGTCGTTGTTTCCGATGCTGGCGCAATACAGGTGATTGGACCGCCGGGCGCCTCGCCCGCGGGAAGTTCACCGATATTGCCTCATTAGAGGAAGCAAAAGTCGTAACAAGGTAGCTGTAGGTGAACCTGCAGCTGGATCATTTTCCGACCCTCTTCTCTTCTCGTCGCGCCCGTCTCCCGGCCACCGGGGCGGGACAGCAAACCACGCAGCTGCCGCTCGACCGCGCCCCGCGCGCAGGTGGAGCACGGCCCGCACAACGTGTCGCGGTGGATGACTTGGCTTCCCGGTTCGTTGAAGAACGCAGCAAAGCGCGATAGTTGGTATGACCTGCAGAACCACTCGGG</ns2:sequence><ns2:name>KM391826.1_Trypanosoma_vivax_isolate_MBOV/ET/2012/AAU-CVMA/004_clone_1_18S_ribosomal_RNA_gene,_partial_sequence;_internal_transcribed_spacer_1,_complete_sequence;_and_5.8S_ribosomal_RNA_gene,_partial_sequence</ns2:name></ns2:Sequence><ns2:Sequence dsseqid="sq490" id="sq490"><ns2:sequence>CTCTGGTTGATTCTGCCAGTAGTCATATGCTTGTTTCAAGGACTTAGCCATGCATGCCTCAGAATCACTGCACTGCAGGAATCTGCGCATGGCTCATTACATCAGACGTAATCTGCCGCAATCACTTTGCGGTCCTCCGCATTACTGGATAACTTGGCGAAACGCCAAGCTAATACATGAGCCACCGGGCGCTCCCTGCTCCGGCGACGGGGCAACCCGCCGCTATGGGACGCCCCGCGAATGAGTGACATTAAAACCAACGCCCGCTCAGGGCAGTACCACACAGACGTGTTGACTCAATTCATTCCGTGCGAAAGCCGGCTCGTCCGGCGTCTTTTGACGAACAACTGCCCTATCAGCCAGTGATGGCCGTGTAGTGGACTGCCATGGCGTTGACGGGAGCGGGGGATTAGGGTTCGATTCCGGAGAGGGAGCCTGAGAAATAGCTACCACTTCTACGGAGGGCAGCAGGCGCGCAAATTGCCCAATGTCGAGACAGAACGATGAGGCAGCGAAAAGAAATAGAGCCGACAGTGCTACGCATTGTCGTTTTCAATGGGGGATACCCAAACCCATCCAACATCGAGTAACTATTGGAGGACAAGTCTGGTGCCAGCACCCGCGGTAATTCCAGCTCCAAAAGCGTATATTAATGCTGTTGCTGTTAAAGGGTTCGTAGTTGAACTGTGGGCCGCGCTGCCGCCGCGCTCCGCCCCACCCGCAGAGGGTGCGTGGCACGCGGCGCGCGCCGCCCGCGAACACTCAGACACAAGCAGCGCGGGAACGCTTCCCCACACCACGCGTGTCATGCACGCACGGGGCGCCCGCGAGTCTTTACTGTGACTAAAAAAGCGCGACCAAAGCAGTCCACCGACCTGAATTGCAAAGCATGGGATAACAAAGCATCAGCCTCCGGGCCACCGATTCGGCTTTTGTTGGTTTTAACAGTCCGTTGGAGATTATGGGCCGGCGCGAGCACGCACCGCGGCATTCCACTCGGAACACGCCGCACGCCCCGCGGCGCCTCGCGCGTCGCGGCTCGCCGGCCCGGGAATGAAGGAGGGCGGCTCGGGGGAGAACGTACTGGCGCGTCAGAGGTGAAATTCTTAGACCGCGCCAAGACGAACCACAGCGAAGGCATTCTTCAAGGACGCCTTCCTCAATCAAGAACCAAAGTGTGGGGATCGAAGATGATTAGAGACCATTGTAGTCCACACTGCAAACGATGACGCCCATGAATTGGGGACCTGTGGCCAGCGGCGCCGCCGGGCTTGCCCGCGCGCGCGCTCGCTCCACCAACCATCACGTGCACATTCTTTGGCGCGGCTTCGGCCCCGCCGCTACGGGAATGTCCTCAGCACGTCTCACTGCCCACGCGAAAGCTTTGAGGTTACAGTCTCAGGGGGGAGTACGTTCGCAAGAGTGAAACTTAAAGAAATTGACGGAATGGCACCACAAGACGTGGAGCGTGCGGTTTAATTTGACTCAACACGGGGAACTTTACCAGATCCGGACAGGGTGAGGATTGACAGATTGAGTGTTCTTTCTCGATCCCCTGAATGGTGGTGCATGGCCGCTTTTGGTCGGTGGAGTGATTTGTTTGGTTGATTCCGTCAACGGACGAGATCCAGGCCGCCCAGTAGGCCCCAGGATCACGCACAGGACAGCAGCACGGTGGCGGGCCCTCGGGCCCAACGCCGTCCGCATCCGGTCGGGGCCTTCTCTGCGGGATTCCTTGCACGCGCAAGGTGAGATGCTGGGCAACAGCAGGTCTGTGATGCTCCTCGATGCTCTGGGCGACACGCGCACTACAATGTCAGTGGGAACAAGACACGCGGCTCGCCGCGCCCGCCTGACCAAAAGGGCGGGGAAGCACCGGAATCACGTAGACACACTTGGGACCGAGTATTGCAATTATTGGTCGCGCAACGAGGAATGTCTCGTAGGCGCAGCTCATCAAACTGCGCCGATTACGTCCCTGCCATTTGTACACACCGCCCGTCGTTGTTTCCGATGCTGGCGCAATACAGGTGATTGGACCGCCGGGCGCCTCGCCCGCGGGAAGTTCACCGATATTGCCTCATTAGAGGAAGCAAAAGTCGTAACAAGGTAGCTGTAGGTGAACCTGCAGCTGGATCATTTTCCGACCCTCTTCTCTTCTCGTCGCGCCCGTCTCCCGGCCACCGGGGCGGGACAGCAAACCACGCAGCTGCCGCTCGACCACGCCCCGCGCGCAGGTGGAGCACGGCCCGCACAACGTGTCGCGATGGATGACTTGGCTTCCCGGTTCGTTGAAGAACGCAGCAAAGCGCGATAGTTGGTATGACCTGCAGAACCACTCGGG</ns2:sequence><ns2:name>KM391829.1_Trypanosoma_vivax_isolate_TvY486(ILRAD700)_clone_2_18S_ribosomal_RNA_gene,_partial_sequence;_internal_transcribed_spacer_1,_complete_sequence;_and_5.8S_ribosomal_RNA_gene,_partial_sequence</ns2:name></ns2:Sequence><ns2:Sequence dsseqid="sq492" id="sq492"><ns2:sequence>CTCTGGTTGATTCTGCCAGTAGTCATATGCTTGTTTCAAGGACTTAGCCATGCATGCCTCAGAATCACTGCACTGCAGGAATCTGCGCATGGCTCATTACATCAGACGTAATCTGCCGCAATCACTTTGCGGTCCTCCGCATTACTGGATAACTTGGCGAAACGCCAAGCTAATACATGAGCCACCGGGCGCTCCCTGCTCCGGCGACGGGGCAACCCGCCGCTATGGGACGCCCCGCGAATGAGTGACATTAAAACCAACGCCCGCTCAGGGCAGTACCACACAGACGTGTTGACTCAATTCATTCCGTGCGAAAGCCGGCTCGTCCGGCGTCTTTTGACGAACAACTGCCCTATCAGCCAGTGATGGCCGTGTAGTGGACTGCCATGGCGTTGACGGGAGCGGGGGATTAGGGTTCGATTCCGGAGAGGGAGCCTGAGAAATAGCTACCACTTCTACGGAGGGCAGCAGGCGCGCAAATTGCCCAATGTCGAGACAGAACGATGAGGCAGCGAAAAGAAATAGAGCCGACAGTGCTACGCATTGTCGTTTTCAATGGGGGATACCCAAACCCATCCAACATCGAGTAACTATTGGAGGACAAGTCTGGTGCCAGCACCCGCGGTAATTCCAGCTCCAAAAGCGTATATTAATGCTGTTGCTGTTAAAGGGTTCGTAGTTGAACTGTGGGCCGCGCTGCCGCCGCGCTCCGCCCCACCCGCAGAGGGTGCGTGGCACGCGGCGCGCGCTGCCCGCGAACACTCAGACACAAGCAGCGCGGGAACGCTTCCCCACACCACGCGTGTCATACACGCACGGGGCGCCCGCGAGTCTTTACTGTGACTAAAAAAGCGCGACCAAAGCAGTCCACCGACCTGAATTGCAAAGCATGGGATAACAAAGCATCAGCCTCCGGGCCACCGATTCGGCTTTTGTTGGTTTTAACAGTCCGTTGGAGATTATGGGCCGGCGCGAGCACGCACCGCGGCATTCCACTCGGAACACGCCGCACGCCCCGCGGCGCCTCGCGCGTCGCGGCTCGCCGGCCCGGGAATGAAGGAGGGCGGCTCGGGGGAGAACGTACTGGCGCGTCAGAGGTGAAATTCTTAGACCGCGCCAAGACGAACCACAGCGAAGGCATTCTTCAAGGACGCCTTCCTCAATCAAGAACCAAAGTGTGGGGATCGAAGATGATTAGAGACCATTGTAGTCCACACTGCAAACGATGACGCCCATGAATTGGGGACCTGTGGCCAGCGGCGCCGCCGGGCTTGCCCGCGCGCGCGCTCGCTCCACCAACCATCACGTGCACATTCTTTGGCGCGGCTTCGGCCCCGCCGCTACGGGAATGTCCTCAGCACGTCTCACTGCCCACGCGAAAGCTTTGAGGTTACAGTCTCAGGGGGGAGTACGTTCGCAAGAGTGAAACTTAAAGAAATTGACGGAATGGCACCACAAGACGTGGAGCGTGCGGTTTAATTTGACTCAACACGGGGAACTTTACCAGATCCGGACAGGGTGAGGATTGACAGATTGAGTGTTCTTTCTCGATCCCCTGAATGGTGGTGCATGGCCGCTTTTGGTCGGTGGAGTGATTTGTTTGGTTGATTCCGTCAACGGACGAGATCCAGGCCGCCCAGTAGGCCCCAGGATCACGCACAGGACAGCAGCACGGTGGCGGGCCCTCGGGCCCAACGCCGTCCGCATCCGGTCGGGGCCTTCTCTGCGGGATTCCTTGCACGCGCAAGGTGAGATGCTGGGCAACAGCAGGTCTGTGATGCTCCTCGATGCTCTGGGCGACACGCGCACTACAATGTCAGTGGGAACAAGACACGCGGCTCGCCGCGCCCGCCTGACCAAAAGGGCGGGGAAGCACCGGAATCACGTAGACACACTTGGGACCGAGTATTGCAATTATTGGTCGCGCAACGAGGAATGTCTCGTAGGCGCAGCTCATCAAACTGCGCCGATTACGTCCCTGCCATTTGTACACACCGCCCGTCGTTGTTTCCGATGCTGGCGCAATACAGGTGATTGGACCGCCGGGCGCCTCGCCCGCGGGAAGTTCACCGATATTGCCTCATTAGAGGAAGCAAAAGTCGTAACAAGGTAGCTGTAGGTGAACCTGCAGCTGGATCATTTTCCGACCCTCTTCTCTTCTCGTCGCGCCCGTCTCCCGGCCACCGGGGCGGGACAGCAAACCACGCAGCTGCCGCTCGACCGCGCCCCGCGCGCAGGTGGAGCACGGCCCGCACAACGTGTCGCGATGGATGACTTGGCTTCCCGGTTCGTTGAAGAACGCAGCAAAGCGCGATAGTTGGTATGACCTGCAGAACCACTCGGG</ns2:sequence><ns2:name>KM391828.1_Trypanosoma_vivax_isolate_TvY486(ILRAD700)_clone_1_18S_ribosomal_RNA_gene,_partial_sequence;_internal_transcribed_spacer_1,_complete_sequence;_and_5.8S_ribosomal_RNA_gene,_partial_sequence</ns2:name></ns2:Sequence><ns2:Sequence dsseqid="sq494" id="sq494"><ns2:sequence>GATCTGGTTGATTCTGCCCAGTAGTCATATGCTTGTTTCAAGGACTTAGCCATGCATGCCTCAGAATCACTGCATTGCAGGAATCTGCGCATGGCTCATTACATCAGACGTAATCTGCCGCAAAAATGTTGCGGTTTCCGCAAGATTGGATAACTTGGCGAAACGCCAAGCTAATACATGAACCAACGGGACGCTCTCTGTTCGGCGGTGGGGGTACCCCCTCACCGTTATGGGACGTCCGGCGAATGAATGAAAGTAAAACCACCGCCTTCACAGGCAGTAACACCCAGAAGTGTTGACTCAATTCATTCCGTGCGAAAGCTGGGCCGTCTGGTCCGGCGTCTTTTGACGAACAACTGCCCTATCAGCCAGTGATGGCCGTGTAGTGGACTGCCATGGCGTTGACGGGAGCGGGGGATTAGGGTTCGATTCCGGAGAGGGAGCCTGAGAAATAGCTACCACTTCTACGGAGGGCAGCAGGCGCGCAAATTGCCCAATGTCGAAAAAAAAGATGAGGCAGCGAAAAGAAATAGAGCCGACAGTGCATTCATTGCATTGTCGTTTTCAATGGGGGATATTTAAACCCATCCAATATCGAGTAACAATTGGAGGACAAGTCTGGTGCCAGCACCCGCGGTAATTCCAGCTCCAAAAGCGTATATTAATGCTGTTGCTGTTAAAGGGTTCGTAGTTGAATTGTGGGCCTTCTTTTTTGAGGTGCAATGGTTTTGTCCCGTCCACCTCGGACCGGTGACCCATGCCCTTGGGGTCCGTGAACACTCGGAAACAAGAAACACGGGAGCGGTTCCTCCTGATTCTCGCATGTCATGCATGCCAGGGGCGCCCGTGATTTTTTACTGTGACTAAAAAAGTGTGACCAAAGCAGTCATTCGACTTGAATTAGCAAGCATGGGATAACAAAGGAGCAGCCTTTGGGCCACCGTTTCGGCTTTTGTTGGTTTTAAAAGTCCATTGGAGATTATGGGGCTGTGCGACAAGCGGCTGGGCGTCCCCTTTTTTACTTTCCGCTTTCCCTAGCCCACACATACACCCACCCATCACTTGTGGTGTGGTGGTCCCTGTGCGTGCGCCACGGGTTACGGAAATGTGGGGGGCCGCCCGTCGCCTTTGGGGGTTCTTTTTTTTCGCGCCGCATGTTTTTTTTCATAGGCATGTGGCGCGTGGTTCCCTCAACTCTCGGCATCCAGGAATGAAGGAGGGTAGTTCGGGGGAGAACGTACTGGTGCGTCAGAGGTGAAATTCTTAGACCGCACCAAGACGAACTACAGCGAAGGCATTCTTCAAGGATACCTTCCTCAATCAAGAACCAAAGTGTGGGGATCGAAGATGATTAGAGACCATTGTAGTCCACACTGCAAACGATGACACCCATGAATTGGGGAGTTTTTGGTCGTGGCAGGCCGCGCGTCGCGGGCTCCTCTCCCCTCTTTTCTAAAGAGGGCGAGCCCCGTCGTCGTTTCGTGGTTTTTTCTTTGCCGCGCCAATTGACATCAATTTACGTGCATATTCTTTTTGGCCGTTCTCCCATTCCGGGGGTCGGTCTTTTTCAACGGGAATATCCTCAGCACGTTTTCTTACTTCTTCACGCGAAAGCTTTGAGGTTACAGTCTCAGGGGGGAGTACGTTCGCAAGAGTGAAACTTAAAGAAATTGACGGAATGGCACCACAAGACGTGGAGCGTGCGGTTTAATTTGACTCAACACGGGGAACTTTACCAGATCCGGACAGAATGAGGATTGACAGATTGAGTGTTCTTTCTCGATTCTCTGAATGGTGGTGCATGGCCGTTTTGGTCGGTGGAGTGATTTGTTTGGTTGATTCCGTCAACGGACGAGATCCAAGCTGCCCAGTAGGATTCAGAATTGCCCATAGGATAGCAATACCCTCCGCGGGTTTTACCCAAGGGGGGGACGGCATTCACTTGTATCCTTCTCTGCGGGATTCCTTGTTTCGCGCAAGGTGAGATTTTGGGCAACAGCAGGTCTGTGATGCTCCTCAATGTTCTGGGCGACACGCGCACTACAATGTCAGTGAGAACAAGAAAAACGACTCGCGTCGGACCTACTTGATCAAAAGAGTGGGAAAACCACGGAATCACATAGACCCACTTGGGACCGAGTATTGCAATTATTGGTCGCGCAACGAGGAATGTCTCGTAGGCGCAGCTCATCAAACTGTGCCGATTACGTCCCTGCCATTTGTACACACCGCCCGTCGTTGTTTCCGATGATGGTGCAATACAGGTGATCGGACAGTCGGGCGTCACGCCAAACCGAAAGTTCACCGATATTTCTTCAATAGAGGAAGCAAAAGTGWACAAGGAGC</ns2:sequence><ns2:name>MF401951.1_Trypanosoma_freitasi_isolate_TCC09_(M-4591)_18S_ribosomal_RNA_gene,_partial_sequence</ns2:name></ns2:Sequence><ns2:Sequence dsseqid="sq496" id="sq496"><ns2:sequence>TGATCTGGTTGATTCTGCCAGTAGTCATATGCTTGTTTCAAGGACTTAGCCATGCATGCCTCAGAATCACTGCATTGCAGGAATCTGCGCATGGCTCATTACATCAGACGTAATCTGCCGCAAAAATGTTGCGGTTTCCGCAAGATTGGATAACTTGGCGAAACGCCAAGCTAATACATGAACCAACGGGACGCTCTCTGTTCCGGCGGTGGGGTACCCCCTCACCGTTATGGGACGTCCGGCGAATGAATGAAAGTAAAACCAGCGCCTTCACAGGCAGTAACACCCAGAAGTGTTGACTCAATTCATTCCGTGCGAAAGCTGGGCCGTCTGGTCCGGCGTCTTTTGACGAACAACTGCCCTATCAGCCAGTGATGGCCGTGTAGTGGACTGCCATGGCGTTGACGGGAGCGGGGGATTAGGGTTCGATTCCGGAGAGGGAGCCTGAGAAATAGCTACCACTTCTACGGAGGGCAGCAGGCGCGCAAATTGCCCAATGTCGAGAAAAAAGATGAGGCAGCGAAAAGAAATAGAGCCGACAGTGCATTCATTGCATTGTCGTTTTCAATGGGGGATATTTAAACCCATCCAATATCGAGTAACAATTGGAGGACAAGTCTGGTGCCAGCACCCGCGGTAATTCCAGCTCCAAAAGCGTATATTAATGCTGTTGCTGTTAAAGGGTTCGTANTTGAATTGTGGGCCTTCTTTTGARGTGCAATGGTTTTGTCCCGTCCACCTCGGACCGGTGACCCATGCCCTTGGGGTCCGTGAACACTCGGAAACAAGAAACACGGGAGCGGTTCCTCCTGATTCTCGCATGTCATGCATGCCAAGGGCGCCCGTGATTTTTTACTGTGACTAAAAAAGTGTGACCAAAGCAGTCATTCGACTTGAATTAGCAAGCATGGGATAACAAAGGAGCAGCCTTTGGGCCACCGTTTCGGCTTTTGTTGGTTTTAAAAGTCCATTGGAGATTATGGGGCTGTGCGACAAGCGGCTGGGCGTCCCCTTTTTTACTTTCCGCTTTCTCCCAACGTCCATACACACATCTGTGTGTGTGTGCCCCGGGGTTGCGGAAAAGNGGGGGGCCCCCCGTTCCCCTTTGGGGGGTCAATTTTTTTTTTCTCGCGCCGCATGCGTCTTTTTTTTGTACGTACGCAGCGCGTGGGGTTCCTCAACTCTCGGCATCCAGGAATGAAGGAGGGTAGTTCGGGGGAGAACGTACTGGTGCGTCAGAGGTGAAATTCTTAGACCGCACCAAGACGAACTACAGCGAAGGCATTCTTCAAGGATACCTTCCTCAATCAAGAACCAAAGTGTGGGGATCGAAGATGATTAGAGACCATTGTAGTCCACACTGCAAACGATGACACCCATGAATTGGGGAGTTTTTGGTCGTGGCAGGTCGCGCGTCGGGCTCCTCTCTTTCTTTTCCAAGAAAAGAGAGTCCCGTCGTCTTGCGATTCCTTTTGCCGCGCCAATTGACATCAATTTACGTGCATATTCTTTTTGGCCGTTCTCCCTCACGGGGGTCGGTCTTTTTCAACGGGAATATCCTCAGCACGTTTTCTTACTTCTTCACGCGAAAGCTTTGAGGTTACAGTCTCAGRGGGGGAGTACGTTCGCAAGAGTGAAACTTAAAGAAATTGACGGAATGGCACCACAAGACGTGGAGCGTGCGGTTTAATTTGACTCAACACGGGGAACTTTACCAGATCCGGACAGAATGAGGATTGACAGATTGAGTGTTCTTTCTCGATTCTCTGAATGGTGGTGCATGGCCGCTTTTGGTCGGTGGAGTGATTTGTTTGGTTGATTCCGTCAACGGACGAGATCCAAGCTGCCCAGTAGGATTCAGAATTGCCCATAGGATAGCAATACCCTCCGCGGGTTTTACCCAAGGAGGGGACGGCATTCACTTGTATCCTTCTCTGCGGGATTCCTTGTTTCGCGCAAGGTGAGATTTTGGGCAACAGCAGGTCTGTGATGCTCCTCAATGTTCTGGGCGACACGCGCACTACAATGTCAGTGAGAACAAGAAAAACGACTCGCGTCGGACCTACTTGATCAAAAGAGTGGGAAAACCACGGAATCACATAGACCCACTTGGGACCGAGTATTGCAATTATTGGTCGCGCAACGAGGAATGTCTCGTAGGCGCAGCTCATCAAACTGTGCCGATTACGTCCCTGCCATTTGTACACACCGCCCGTCGTTGTTTCCGATGATGGTGCAATACAGGTGATCGGACAGTCGGGCGTCACGCCTGACCGAAAGTTCACCGATATTTCTTCAATAGAGGAAGCAAAAGTCGTAACAAAGTAGCTGTAGGTGAACCTGCAGCTGGATCA</ns2:sequence><ns2:name>EU095838.1_Trypanosoma_sp._910_18S_ribosomal_RNA_gene,_partial_sequence</ns2:name></ns2:Sequence><ns2:Sequence dsseqid="sq498" id="sq498"><ns2:sequence>CTCTGGTTGATTCTGCCAGTAGTCATATGCTTGTTTCAAGGACTTAGCCATGCATGCCTCAGAATCACTGCACTGCAGGAATCTGCGCATGGCTCATTACATCAGACGTAATCTGCCGCAATCACTTTGCGGTCCTCCGCATTACTGGATAACTTGGCGAAACGCCAAGCTAATACATGAGCCACCGGGCGCTCCCTGCTCCGGCGACGGGGCAACCCGCCGCTATGGGACGCCCCGCGAATGAGTGACATTAAAACCAACGCCCGCCCAGGGCAGTACCACGCAGACGTGTTGACTCAATTCATTCCGTGCGAAAGCCGGCTCGCCCGGCGTCTTTTGACGAACAACTGCCCTATCAGCCAGTGATGGCCGTGTAGTGGACTGCCATGGCGTTGACGGGAGCGGGGGATTAGGGTTCGATTCCGGAGAGGGAGCCTGAGAAATAGCTACCACTTCTACGGAGGGCAGCAGGCGCGCAAATTGCCCAATGTCGAGACAGAACGATGAGGCAGCGAAAAGAAATAGAGCCGGCAGTGCTACGCATTGTCGTTTTCAATGGGGGATACCCAAACCCATCCAACATCGAGTAACTATTGGAGGACAAGTCTGGTGCCAGCACCCGCGGTAATTCCAGCTCCAAAAGCGTATATTAATGCTGTTGCTGTTAAAGGGTTCGTAGTTGAGCTGTGGGCCGCGCTGCCGCCGCGCTCCGCCCCGCCCGCAGAGGGTGCGTGGCACGCGGCGCGCGCTGCCCGCGAACACTCAGACACAAGCAGCGCGGGAACGCTTCCCCACACCACGCGTGTCATGCACGCACGGGGCGCCCGCGAGTCTTTACTGTGACTAAAAAAGCGCGACCAAAGCAGTCCACCGACCTGCATTGCAAAGCATGGGATAACAAAGCATCAGCCTCCGGGCCACCGATTCGGCTTTTGTTGGTTTTAACAGTCCGTTGGAGATTATGGGCCGGCGCGAGCGCGCACCGCGGCATTCCGCTCGGAACACGCCGCACGCCCCGCGGCGCCTCGCGCGTCGCGGCTCGCCGGCCCGGGAATGAAGGAGGGCGGCTCGGGGGAGAACGTACTGGCGCGTCAGAGGTGAAATTCTTAGACCGCGCCAAGACGAACCACAGCGAAGGCATTCTTCAAGGACGCCTTCCTCAATCAAGAACCAAAGTGTGGGGATCGAAGATGATCAGAGACCATTGTAGTCCACACTGCAAACGATGACGCCCATGAATTGGGGACCTGTGGCCAGGGGCGCCGCCGGGCCTGCCCGCGCGCGCGCTCGCTCCACCAACCATCACGTGCACATTCTTTGGCGCGGCTTCGGCCCCGCCGCTACGGGAATGTCCTCAGCACGTCTCACTGCCACGCGAAAGCTTTGAGGTTACAGTCTCAGGGGGGAGTACGTTCGCAAGAGTGAAACTTAAAGAAATTGACGGAATGGCACCACAAGACGTGGAGCGTGCGGTTTAATTTGACTCAACACGGGGAACTTTACCAGATCCGGACAGGGTGAGGATTGACAGATTGAGTGTTCTTTCTCGATCCCCTGAATGGTGGTGCATGGCCGCTTTTGGTCGGTGGAGTGATTTGTTTGGTTGATTCCGTCAACGGACGAGATCCAGGCCGCCCAGTAGGCCCCAGGATCACGCACAGGACAGCAGCACGGTGGCGGGCCCTCGGGCCCAACGCCGTCCGCATCCGGTCGGGGCCTTCTCTGCGGGATTCCTTGCACGCGCAAGGTGAGATGCTGGGCAACAGCAGGTCTGTGATGCTCCTCGATGCTCTGGGCGACACGCGCACTACAATGTCAGTGGGAACAAGACACGCGGCTCGCCGCGCCCGCCTGACCAAAAGGGCGGGGAAGCACCGGAATCACGTAGACACACTTGGGACCGAGTATTGCAATTATTGGTCGCGCAACGAGGAATGTCTCGTAGGCGCAGCTCATCAAACTGCGCCGATTACGTCCCTGCCATTTGTACACACCGCCCGTCGTTGTTTCCGATGCTGGCGCAATACAGGTGATTGGACCGCCGGGCGCCTCGCCCGCGGGAAGTTCACCGATATTGCCTCATTAGAGGAAGCAAAAGTCGTAACAAGGTAGCTGTAGGTGAACCTGCAGCTGGATCATTTTCCGACCCTCTTCCCTTCTCTTCTCGTCGCGCCTCGCCGCCGCAACAGGCGCACCGGGGCGGGACAGCAAGCCACGCAGCTGCCGCTCGACCCCGCCGCGCGCGCAGGTGGAGCACGGCCCGCACAACGTGTCGCGATGGATGACTTGGCTTCCCGGTTCGTTGAAGAACGCAGCAAAGCGCGATAGTTGGTATGACCTGCAGAACCACTCGGG</ns2:sequence><ns2:name>KM391823.1_Trypanosoma_vivax_isolate_MBOV/ET/2012/AAU-CVMA/002_clone_2_18S_ribosomal_RNA_gene,_partial_sequence;_internal_transcribed_spacer_1,_complete_sequence;_and_5.8S_ribosomal_RNA_gene,_partial_sequence</ns2:name></ns2:Sequence><ns2:Sequence dsseqid="sq500" id="sq500"><ns2:sequence>CTCTGGTTGATTCTGCCAGTAGTCATATGCTTGTTTCAAGGACTTAGCCATGCATGCCTCAGAATCACTGCACTGCAGGAATCTGCGCATGGCTCATTACATCAGACGTAATCTGCCGCAATCACCTTGCGGTCACCCGCGTTACTGGATAACTTGGCGAAACGCCAAGCTAATACATGAACCACCGGGCGCTCCCTGCTCCGGCGACGGCTTCCACCGCCGCTATGGGACGCCCCGCGAATGAGTGACATTAAGACCAACGCCCGTACCTGGGCAGTACCACACAGACGTGTTGACTCAATTCATTCCGTGCGAAAGCCGGCTTGTCCGGCGTCTTTTGACGAACAACTGCCCTATCAGCCAGTGATGGCCGTGTAGTGGACTGCCATGGCGTTGACGGGAGCGGGGGATTAGGGTTCGATTCCGGAGAGGGAGCCTGAGAAATAGCTACCACTTCTACGGAGGGCAGCAGGCGCGCAAATTGCCCAATGTCGAGACAGAACGATGAGGCAGCGAAAAGAAATAGAGCCGGCAGTGCTACGCATTGTCGTTTTCAATGGGGGATACCCAAACCCATCCAACATCGAGTAACTATTGGAGGACAAGTCTGGTGCCAGCACCCGCGGTAATTCCAGCTCCAAAAGCGTATATTAATGCTGTTGCTGTTAAAGGGTTCGTAGTTGAACTGTGGGCCGCGCTGCCGCCGCGCTCCGCCCCACCCACAGAGGGTGCGTGGCACGCGGCGCGCGCCGCCCGCGAACACTCAGACACAAGCAGCGCGGGAGCGCTTCCCCACACCACGCGTGTCATGCACGCTCGGGGCGCCCGCGAGTCTTTACTGTGACTAAAAAAGCGCGACCAAAGCAGTCCACCGACCTGAATTGCAAAGCATGGGATAACAAAGCATCAGCCTCCGGGCCACCGATTCGGCTTTTGTTGGTTTTAACAGTCCGTTGGAGATTGGGGGCCGGCGCGACCACGCACCGCGGCATTCCTCTCGGAACTCGCCGCACGCTCCGCGGCGCCTCGCGCGTCGCGGCTCGCCGGCCCGGGAATGAAGGAGGGCGGCTCGGGGGAGAACGTACTGGCGCGTCAGAGGTGAAATTCTTAGACCGCGCCAAGACGAACCACAGCGAAGGCATTCTTCAAGGACGCCTTCCTCAATCAAGAACCAAAGTGTGGGGATCGAAGATGATTAGAGACCATTGTAGTCCACACTGCAAACGATGACGCCCATGAATTGGGGACCTGTGGCCAGCGGCGCCGCCGGGCTCGCCCGCGCGCGCGCCCGCTCCACCATCCATCACGTGCACATTCTTTGGCGCAGCCTCACGGCTCCGCCGCTACGGGAATGTCCTCAGCACGTCTCACTTTCCACGCGAAAGCTTTGAGGTTACAGTCTCAGGGGGGAGTACGTTCGCAAGAGTGAAACTTAAAGAAATTGACGGAATGGCACCACAAGACGTGGAGCGTGCGGTTTAATTTGACTCAACACGGGGAACTTTACCAGATCCGGACAGGGTGAGGATTGACAGATTGAGTGTTCTTTCTCGATCCCCTGAATGGTGGTGCATGGCCGCTTTTGGTCGGTGGAGTGATTTGTTTGGTTGATTCCGTCAACGGACGAGATCCAGGCCGCCCAGTAGGCCCCAGGATCACGCACAGGACAGCAGCACGCGCGTCGGGCCTCACGGCCCCTCGCCGTCCGCATCCGGTCGGGGCCTTCTCTGCGGGATTCCTTGCACGCGCAAGGTGAGATGCTGGGCAACAGCAGGTCTGTGATGCTCCTCGATGCTCTGGGCGACACGCGCACTACAATGTCAGTGGGAACAAGACACGCGGCTCGCCGCGCCCGCCTGACCAAGAGGGCGGGGAAGCACCGGAATCACGTAGACACACTTGGGACCGAGTATTGCAATTATTGGTCGCGCAACGAGGAATGTCTCGTAGGCGCAGCTCATCAAACTGCGCCGATTACGTCCCTGCCATTTGTACACACCGCCCGTCGTTGTTTCCGATGCTGGCGCAATACAGGTGATTGGACCGCTGGGCGTCTCGCCCGCGGGAAGTTCACCGATATTGCCTCATTAGAGGAAGCAAAAGTCGTAACAAGGTAGCTGTAGGTGAACCTGCAGCTGGATCATTTTCCGATCTTTCATCACAGGCGCGCGCTGCGCTTCGCTCGCGCGCCGAAAAAGAATAGAAGACAGTGCCGCTCGACCAAGCCGCAGGCACATGGCTGCGCTCGGTGGTGCACGGCCCACACAACGTGTCGCGATGGATGACTTGGCTTCCCGGTTCGTTGAAGAACGCAGCAAAGCGCGATATGTGGTATGACCTGCAGAACCACTCGGG</ns2:sequence><ns2:name>KM391819.1_Trypanosoma_vivax_strain_310_clone_2_18S_ribosomal_RNA_gene,_partial_sequence;_internal_transcribed_spacer_1,_complete_sequence;_and_5.8S_ribosomal_RNA_gene,_partial_sequence</ns2:name></ns2:Sequence><ns2:Sequence dsseqid="sq502" id="sq502"><ns2:sequence>CTCTGGTTGATTCTGCCAGTAGTCATATGCTTGTTTCAAGGACTTAGCCATGCATGCCTCAGAATCACTGCACTGCAGGAATCTGCGCATGGCTCATTACATCAGACGTAATCTGCCGCAATCACCTTGCGGTCACCCGCATTACTGGATAACTTGGCGAAACGCCAAGCTAATACATGAACCACCGGGCGCTCCCTGCTCCGGCGACGGCTTCCACCGCCGCTATGGGACGCCCCGCGAATGAGTGACATTAAGACCAACGCCCGTACCTGGGCAGTACCACACAGACGTGTTGACTCAATTCATTCCGTGCGAAAGCCGGCTTGTCCGGCGTCTTTTGACGAACAACTGCCCTATCAGCCAGTGATGGCCGTGTAGTGGACTGCCATGGCGTTGACGGGAGCGGGGGATTAGGGTTCGATTCCGGAGAGGGAGCCTGAGAAATAGCTACCACTTCTACGGAGGGCAGCAGGCGCGCAAATTGCCCAATGTCGAGACAGAACGATGAGGCAGCGAAAAGAAATAGAGCCGGCAGTGCTACGCATTGTCGTTTTCAATGGGGGATACCCAAACCCATCCAACATCGAGTAACTATTGGAGGACAAGTCTGGTGCCAGCACCCGCGGTAATTCCAGCTCCAAAAGCGTATATTAATGCTGTTGCTGTTAAAGGGTTCGTAGTTGAACTGTGGGCCGCGCTGCCGCCGCGCTCCGCCCCACCCACAGAGGGTGCGTGGCACGCGGCGCGCGCCGCCCGCGAACACTCAGACACAAGCAGCGCGGGAGCGCTTCCCCACACCACGCGTGTCATGCACGCTCGGGGCGCCCGCGAGTCTTTACTGTGACTAAAAAAGCGCGACCAAAGCAGTCCACCGACCTGAATTGCAAAGCATGGGATAACAAAGCATCAGCCTCCGGGCCACCGATTCGGCTTTTGTTGGTTTTAACAGTCCGTTGGAGATTGGGGGCCGGCGCGACCACGCACCGCGGCATTCCTCTCGGAACTCGCCGCACGCCCCGCGGCGCCTCGCGCGTCGCGGCTCGCCGGCCCGGGAATGAAGGAGGGCGGCTCGGGGGAGAACGTACTGGCGCGTCAGAGGTGAAATTCTTAGACCGCGCCAAGACGAACCACAGCGAAGGCATTCTTCAAGGACGCCTTCCTCAATCAAGAACCAAAGTGTGGGGATCGAAGATGATTAGAGACCATTGTAGTCCACACTGCAAACGATGACGCCCATGAATTGGGGACCTGTGGCCAGCGGCGCCGCCGGGCTCGCCCGCGCGCGCGCCCGCTCCACCATCCATCACGTGCACATTCTTTGGCGCAGCCTCACGGCTCCGCCGCTACGGGAATGTCCTCAGCACGTCTCACTTTCCACGCGAAAGCTTTGAGGTTACAGTCTCAGGGGGGAGTACGTTCGCAAGAGTGAAACTTAAAGAAATTGACGGAATGGCACCACAAGACGTGGAGCGTGCGGTTTAATTTGACTCAACACGGGGAACTTTACCAGATCCGGACAGGGTGAGGATTGACAGATTGAGTGTTCTTTCTCGATCCCCTGAATGGTGGTGCATGGCCGCTTTTGGTCGGTGGAGTGATTTGTTTGGTTGATTCCGTCAACGGACGAGATCCAGGCCGCCCAGTAGGCCCCAGGATCACGCACAGGACAGCAGCACGCGCGTCGGGCCTCACGGCCCCTCGCCGTCCGCATCCGGTCGGGGCCTTCTCTGCGGGATTCCTTGCACGCGCAAGGTGAGATGCTGGGCAACAGCAGGTCTGTGATGCTCCTCGATGCTCTGGGCGACACGCGCACTACAATGTCAGTGGGAACAAGACACGCGGCTCGCCGCGCCCGCCTGACCAAGAGGGCGGGGAAGCACCGGAATCACGTAGACACACTTGGGACCGAGTATTGCAATTATTGGTCGCGCAACGAGGAATGTCTCGTAGGCGCAGCTCATCAAACTGCGCCGATTACGTCCCTGCCATTTGTACACACCGCCCGTCGTTGTTTCCGATGCTGGCGCAATACAGGTGATTGGACCGCTGGGCGTCTCGCCCGCGGGAAGTTCACCGATATTGCCTCATTAGAGGAAGCAAAAGTCGTAACAAGGTAGCTGTAGGTGAACCTGCAGCTGGATCATTTTCCGATCTTTCATCACAGGCGCGCGCTGCGCTTCGCTCGCGCGCCGAAAAAGAATAGAAGACAGTGCCGCTCGACCAAGCCGCAGGCACATGGCTGCGCTCGGTGGTGCACGGCCCACACAACGTGTCGCGATGGATGACTTGGCTTCCCGGTTCGTTGAAGAACGCAGCAAAGCGCGATATGTGGTATGACCTGCAGAACCACTCGGG</ns2:sequence><ns2:name>KM391816.1_Trypanosoma_vivax_strain_306_clone_1_18S_ribosomal_RNA_gene,_partial_sequence;_internal_transcribed_spacer_1,_complete_sequence;_and_5.8S_ribosomal_RNA_gene,_partial_sequence</ns2:name></ns2:Sequence><ns2:Sequence dsseqid="sq504" id="sq504"><ns2:sequence>CTCTGGTTGATTCTGCCAGTAGTCATATGCTTGTTTCAAGGACTTAGCCATGCATGCCTCAGAATCACTGCACTGCAGGAATCTGCGCATGGCTCATTACATCAGACGTAATCTGCCGCAATCACCTTGCGGTCACCCGCATTACTGGATAACTTGGCGAAACGCCAAGCTAATACATGAACCACCGGGCGCTCCCTGCTCCGGCGACGGCTTCCACCGCCGCTATGGGACGCCCCGCGAATGAGTGACATTAAGACCAACGCCCGTACCTGGGCAGTACCACACAGACGTGTTGACTCAATTCATTCCGTGCGAAAGCCGGCTTGTCCGGCGTCTTTTGACGAACAACTGCCCTATCAGCCAGTGATGGCCGTGTAGTGGACTGCCATGGCGTTGACGGGAGCGGGGGATTAGGGTTCGATTCCGGAGAGGGAGCCTGAGAAATAGCTACCACTTCTACGGAGGGCAGCAGGCGCGCAAATTGCCCAATGTCGAGACAGAACGATGAGGCAGCGAAAAGAAATAGAGCCGGCAGTGCTACGCATTGTCGTTTTCAATGGGGGATACCCAAACCCATCCAACATCGAGTAACTATTGGAGGACAAGTCTGGTGCCAGCACCCGCGGTAATTCCAGCTCCAAAAGCGTATATTAATGCTGTTGCTGTTAAAGGGTTCGTAGTTGAACTGTGGGCCGCGCTGCCGCCGCGCTCCGCCCCACCCACAGAGGGTGCGTGGCACGCGGCGCGCGCCGCCCGCGAACACTCAGACACAAGCAGCGCGGGAGCGCTTCCCCACACCACGCGTGTCATGCACGCTCGGGGCGCCCGCGAGTCTTTACTGTGACTAAAAAAGCGCGACCAAAGCAGTCCACCGACCTGAATTGCAAAGCATGGGATAACAAAGCATCAGCCTCCGGGCCACCGATTCGGCTTTTGTTGGTTTTAACAGTCCGTTGGAGATTGGGGGCCGGCGCGACCACGCACCGCGGCATTCCTCTCGGAACTCGCCGCACGCCCCGCGGCGCCTCGCGCGTCGCGGCTCGCCGGCCCGGGAATGAAGGAGGGCGGCTCGGGGGAGAACGTACTGGCGCGTCAGAGGTGAAATTCTTAGACCGCGCCAAGACGAACCACAGCGAAGGCATTCTTCAAGGACGCCTTCCTCAATCAAGAACCAAAGTGTGGGGATCGAAGATGATTAGAGACCATTGTAGTCCACACTGCAAACGATGACGCCCATGAATTGGGGACCTGTGGCCAGCGGCGCCGCCGGGCTCGCCCGCGCGCGCGCCCGCTCCACCATCCATCACGTGCACATTCTTTGGCGCAGCCTCACGGCTCCGCCGCTACGGGAATGTCCTCAGCACGTCTCACTTTCCACGCGAAAGCTTTGAGGTTACAGTCTCAGGGGGGAGTACGTTCGCAAGAGTGAAACTTAAAGAAATTGACGGAATGGCACCACAAGACGTGGAGCGTGCGGTTTAATTTGACTCAACACGGGGAACTTTACCAGATCCGGACAGGGTGAGGATTGACAGATTGAGTGTTCTTTCTCGATCCCCTGAATGGTGGTGCATGGCCGCTTTTGGTCGGTGGAGTGATTTGTTTGGTTGATTCCGTCAACGGACGAGATCCAGGCCGCCCAGTAGGCCCCAGGATCACGCACAGGACAGCAGCACGCGCGTCGGGCCTCACGGCCCCTCGCCGTCCGCATCCGGTCGGGGCCTTCTCTGCGGGATTCCTTGCACGCGCAAGGTGAGATGCTGGGCAACAGCAGGTCTGTGATGCTCCTCGATGCTCTGGGCGACACGCGCACTACAATGTCAGTGGGAACAAGACACGCGGCTCGCCGCGCCCGCCTGACCAAGAGGGCGGGGAAGCACCGGAATCACGTAGACACACTTGGGACCGAGTATTGCAATTATTGGTCGCGCAACGAGGAATGTCTCGTAGGCGCAGCTCATCAAACTGCGCCGATTACGTCCCTGCCATTTGTACACACCGCCCGTCGTTGTTTCCGATGCTGGCGCAATACAGGTGATTGGACCGCTGGGCGTCTCGCCCGCGGGAAGTTCACCGATATTGCCTCATTAGAGGAAGCAAAAGTCGTAACAAGGTAGCTGTAGGTGAACCTGCAGCTGGATCATTTTCCGATCTTTCATCACAGGCGCGCGCTGCGCTTCGCTCGCGCGCCGAAAAAGAATAGAAGACAGTGCCGCTCGACCAAGCCGCAGGCACATGGCTGCGCTCGGTGGTGCACGGCCCACACAACGTGTCGCGATGGATGACTTGGCTTCCCGGTTCGTTGAAGAACGCAGCAAAGCGCGATATGTGGTATGACCTGCAGAACCACTCGGG</ns2:sequence><ns2:name>KM391817.1_Trypanosoma_vivax_strain_306_clone_2_18S_ribosomal_RNA_gene,_partial_sequence;_internal_transcribed_spacer_1,_complete_sequence;_and_5.8S_ribosomal_RNA_gene,_partial_sequence</ns2:name></ns2:Sequence><ns2:Sequence dsseqid="sq506" id="sq506"><ns2:sequence>CTCTGGTTGATTCTGCCAGTAGTCATATGCTTGTTTCAAGGACTTAGCCATGCATGCCTCAGAATCACTGCACTGCAGGAATCTGCGCATGGCTCATTACATCAGACGTAATCTGCCGCAATCACCTTGCGGTCACCCGCATTACTGGATAACTTGGCGAAACGCCAAGCTAATACATGAACCACCGGGCGCTCCCTGCTCCGGCGACGGCTTCCACCGCCGCTATGGGACGCCCCGCGAATGAGTGACATTAAGACCAACGCCCGTACCTGGGCAGTACCACACAGACGTGTTGACTCAATTCATTCCGTGCGAAAGCCGGCTTGTCCGGCGTCTTTTGACGAACAACTGCCCTATCAGCCAGTGATGGCCGTGTAGTGGACTGCCATGGCGTTGACGGGAGCGGGGGATTAGGGTTCGATTCCGGAGAGGGAGCCTGAGAAATAGCTACCACTTCTACGGAGGGCAGCAGGCGCGCAAATTGCCCAATGTCGAGACAGAACGATGAGGCAGCGAAAAGAAATAGAGCCGGCAGTGCTACGCATTGTCGTTTTCAATGGGGGATACCCAAACCCATCCAACATCGAGTAACTATTGGAGGACAAGTCTGGTGCCAGCACCCGCGGTAATTCCAGCTCCAAAAGCGTATATTAATGCTGTTGCTGTTAAAGGGTTCGTAGTTGAACTGTGGGCCGCGCTGCCGCCGCGCTCCGCCCCACCCACAGAGGGTGCGTGGCACGCGGCGCGCGCCGCCCGCGAACACTCAGACACAAGCAGCGCGGGAGCGCTTCCCCACACCACGCGTGTCATGCACGCTCGGGGCGCCCGCGAGTCTTTACTGTGACTAAAAAAGCGCGACCAAAGCAGTCCACCGACCTGAATTGCAAAGCATGGGATAACAAAGCATCAGCCTCCGGGCCACCGATTCGGCTTTTGTTGGTTTTAACAGTCCGTTGGAGATTGGGGGCCGGCGCGACCACGCACCGCGGCATTCCTCTCGGAACTCGCCGCACGCTCCGCGGCGCCTCGCGCGTCGCGGCTCGCCGGCCCGGGAATGAAGGAGGGCGGCTCGGGGGAGAACGTACTGGCGCGTCAGAGGTGAAATTCTTAGACCGCGCCAAGACGAACCACAGCGAAGGCATTCTTCAAGGACGCCTTCCTCAATCAAGAACCAAAGTGTGGGGATCGAAGATGATTAGAGACCATTGTAGTCCACACTGCAAACGATGACGCCCATGAATTGGGGACCTGTGGCCAGCGGCGCCGCCGGGCTCGCCCGCGCGCGCGCCCGCTCCACCATCCATCACGTGCACATTCTTTGGCGCAGCCTCACGGCTCCGCCGCTACGGGAATGTCCTCAGCACGTCTCACCTTCCACGCGAAAGCTTTGAGGTTACAGTCTCAGGGGGGAGTACGTTCGCAAGAGTGAAACTTAAAGAAATTGACGGAATGGCACCACAAGACGTGGAGCGTGCGGTTTAATTTGACTCAACACGGGGAACTTTACCAGATCCGGACAGGGTGAGGATTGACAGATTGAGTGTTCTTTCTCGATCCCCTGAATGGTGGTGCATGGCCGCTTTTGGTCGGTGGAGTGATTTGTTTGGTTGATTCCGTCAACGGACGAGATCCAGGCCGCCCAGTAGGCCCCAGGATCACGCACAGGACAGCAGCACGCGCGTCGGGCCTCACGGCCCCTCGCCGTCCGCATCCGGTCGGGGCCTTCTCTGCGGGATTCCTTGCACGCGCAAGGTGAGATGCTGGGCAACAGCAGGTCTGTGATGCTCCTCGATGCTCTGGGCGACACGCGCACTACAATGTCAGTGGGAACAAGACACGCGGCTCGCCGCGCCCGCCTGACCAAGAGGGCGGGGAAGCACCGGAATCACGTAGACACACTTGGGACCGAGTATTGCAATTATTGGTCGCGCAACGAGGAATGTCTCGTAGGCGCAGCTCATCAAACTGCGCCGATTACGTCCCTGCCATTTGTACACACCGCCCGTCGTTGTTTCCGATGCTGGCGCAATACAGGTGATTGGACCGCTGGGCGTCTCGCCCGCGGGAAGTTCACCGATATTGCCTCATTAGAGGAAGCAAAAGTCGTAACAAGGTAGCTGTAGGTGAACCTGCAGCTGGATCATTTTCCGATCTCGACATCACAGGCGCGCGCTGCGCTTCGCTCGCGCGCCGAAAAAGAATAGAAGACAGTGCCGCTCGACCAAGCCGCAGGCATATGGCTGCGCTCGGTGGTGCACGGCCCACACAACGTGTCGCGATGGATGACTTGGCTTCCCGGTTCGTTGAAGAACGCAGCAAAGCGCGATATGTGGTATGACCTGCAGAACCACTCGGG</ns2:sequence><ns2:name>KM391820.1_Trypanosoma_vivax_isolate_MBOV/ET/2012/AAU-CVMA/001_clone_1_18S_ribosomal_RNA_gene,_partial_sequence;_internal_transcribed_spacer_1,_complete_sequence;_and_5.8S_ribosomal_RNA_gene,_partial_sequence</ns2:name></ns2:Sequence><ns2:Sequence dsseqid="sq508" id="sq508"><ns2:sequence>CTCTGGTTGATTCTGCCAGTAGTCATATGCTTGTTTCAAGGACTTAGCCATGCATGCCTCAGAATCACTGCACTGCAGGAATCTGCGCATGGCTCATTACATCAGACGTAATCTGCCGCAATCACCTTGCGGTCACCCGCATTACTGGATAACTTGGCGAAACGCCAAGCTAATACATGAACCACCGGGCGCTCCCTGCTCCGGCGACGGCTTCCACCGCCGCTATGGGACGCCCCGCGAATGAGTGACATTAAGACCAACGCCCGTACCTGGGCAGTACCACACAGACGTGTTGACTCAATTCATTCCGTGCGAAAGCCGGCTTGTCCGGCGTCTTTTGACGAACAACTGCCCTATCAGCCAGTGATGGCCGTGTAGTGGACTGCCATGGCGTTGACGGGAGCGGGGGATTAGGGTTCGATTCCGGAGAGGGAGCCTGAGAAATAGCTACCACTTCTACGGAGGGCAGCAGGCGCGCAAATTGCCCAATGTCGAGACAGAACGATGAGGCAGCGAAAAGAAATAGAGCCGGCAGTGCTACGCATTGTCGTTTTCAATGGGGGATACCCAAACCCATCCAACATCGAGTAACTATTGGAGGACAAGTCTGGTGCCAGCACCCGCGGTAATTCCAGCTCCAAAAGCGTATATTAATGCTGTTGCTGTTAAAGGGTTCGTAGTTGAACTGTGGGCCGCGCTGCCGCCGCGCTCCGCCCCACCCACAGAGGGTGCGTGGCACGCGGCGCGCGCCGCCCGCGAACACTCAGACACAAGCAGCGCGGGAGCGCTTCCCCACACCACGCGTGTCATGCACGCTCGGGGCGCCCGCGAGTCTTTACTGTGACTAAAAAAGCGCGACCAAAGCAGTCCACCGACCTGAATTGCAAAGCATGGGATAACAAAGCATCAGCCTCCGGGCCACCGATTCGGCTTTTGTTGGTTTTAACAGTCCGTTGGAGATTGGGGGCCGGCGCGACCACGCACCGCGGCATTCCTCTCGGAACTCGCCGCACGCTCCGCGGCGCCTCGCGCGTCGCGGCTCGCCGGCCCGGGAATGAAGGAGGGCGGCTCGGGGGAGAACGTACTGGCGCGTCAGAGGTGAAATTCTTAGACCGCGCCAAGACGAACCACAGCGAAGGCATTCTTCAAGGACGCCTTCCTCAATCAAGAACCAAAGTGTGGGGATCGAAGATGATTAGAGACCATTGTAGTCCACACTGCAAACGATGACGCCCATGAATTGGGGACCTGTGGCCAGCGGCGCCGCCGGGCTCGCCCGCGCGCGCGCCCGCTCCACCATCCATCACGTGCACATTCTTTGGCGCAGCCTCACGGCTCCGCCGCTACGGGAATGTCCTCAGCACGTCTCACTTTCCACGCGAAAGCTTTGAGGTTACAGTCTCAGGGGGGAGTACGTTCGCAAGAGTGAAACTTAAAGAAATTGACGGAATGGCACCACAAGACGTGGAGCGTGCGGTTTAATTTGACTCAACACGGGGAACTTTACCAGATCCGGACAGGGTGAGGATTGACAGATTGAGTGTTCTTTCTCGATCCCCTGAATGGTGGTGCATGGCCGCTTTTGGTCGGTGGAGTGATTTGTTTGGTTGATTCCGTCAACGGACGAGATCCAGGCCGCCCAGTAGGCCCCAGGATCACGCACAGGACAGCAGCACGCGCGTCGGGCCTCACGGCCCCTCGCCGTCCGCATCCGGTCGGGGCCTTCTCTGCGGGATTCCTTGCACGCGCAAGGTGAGATGCTGGGCAACAGCAGGTCTGTGATGCTCCTCGATGCTCTGGGCGACACGCGCACTACAATGTCAGTGGGAACAAGACACGCGGCTCGCCGCGCCCGCCTGACCAAGAGGGCGGGGAAGCACCGGAATCACGTAGACACACTTGGGACCGAGTATTGCAATTATTGGTCGCGCAACGAGGAATGTCTCGTAGGCGCAGCTCATCAAACTGCGCCGATTACGTCCCTGCCATTTGTACACACCGCCCGTCGTTGTTTCCGATGCTGGCGCAATACAGGTGATTGGACCGCTGGGCGTCTCGCCCGCGGGAAGTTCACCGATATTGCCTCATTAGAGGAAGCAAAAGTCGTAACAAGGTAGCTGTAGGTGAACCTGCAGCTGGATCATTTTCCGATCTCAACATCACAGGCGCGCGCTGCGCTTCGCTCGCGCGCCGAAAAAAAAATAAAAGACAGTGCCGCTCGACCAAGCCGCAGGCACATGGCTGCGCTCGGTGGTGCACGGCCCACACAACGTGTCGCGATGGATGACTTGGCTTCCCGGTTCGTTGAAGAACGCAGCAAAGCGCGATATGTGGTATGACCTGCAGAACCACTCGGG</ns2:sequence><ns2:name>KM391818.1_Trypanosoma_vivax_strain_310_clone_1_18S_ribosomal_RNA_gene,_partial_sequence;_internal_transcribed_spacer_1,_complete_sequence;_and_5.8S_ribosomal_RNA_gene,_partial_sequence</ns2:name></ns2:Sequence><ns2:Sequence dsseqid="sq510" id="sq510"><ns2:sequence>CTCTGGTTGATTCTGCCAGTAGTCATATGCTTGTTTCAAGGACTTAGCCATGCATGCCTCAGAATCACTGCACTGCAGGAATCTGCGCATGGCTCATTACATCAGACGTAATCTGCCGCAATCACCTTGCGGTCACCCGCATTACTGGATAACTTGGCGAAACGCCAAGCTAATACATGAACCACCGGGCGCTCCCTGCTCCGGCGACGGCTTCCACCGCCGCTATGGGACGCCCCGCGAATGAGTGACATTAAGACCAACGCCCGTACCTGGGCAGTACCACACAGACGTGTTGACTCAATTCATTCCGTGCGAAAGCCGGCTTGTCCGGCGTCTTTTGACGAACAACTGCCCTATCAGCCAGTGATGGCCGTGTAGTGGACTGCCATGGCGTTGACGGGAGCGGGGGATTAGGGTTCGATTCCGGAGAGGGAGCCTGAGAAATAGCTACCACTTCTACGGAGGGCAGCAGGCGCGCAAATTGCCCAATGTCGAGACAGAACGATGAGGCAGCGAAAAGAAATAGAGCCGGCAGTGCTACGCATTGTCGTTTTCAATGGGGGATACCCAAACCCATCCAACATCGAGTAACTATTGGAGGACAAGTCTGGTGCCAGCACCCGCGGTAATTCCAGCTCCAAAAGCGTATATTAATGCTGTTGCTGTTAAAGGGTTCGTAGTTGAACTGTGGGCCGCGCTGCCGCCGCGCTCCGCCCCACCCACAGAGGGTGCGTGGCACGCGGCGCGCGCCGCCCGCGAACACTCAGACACAAGCAGCGCGGGAGCGCTTCCCCACACCGCGCGTGTCATGCACGCTCGGGGCGCCCGCGAGTCTTTACTGTGACTAAAAAAGCGCGACCAAAGCAGTCCACCGACCTGAATTGCAAAGCATGGGATAACAAAGCATCAGCCTCCGGGCCACCGATTCGGCTTTTGTTGGTTTTAACAGTCCGTTGGAGATTGGGGGCCGGCGCGACCACGCACCGCGGCATTCCTCTCGGAACTCGCCGCGCGCTCCGCGGCGCCTCGCGCGTCGCGGCTCGCCGGCCCGGGAATGAAGGAGGGCGGCTCGGGGGAGAACGTACTGGCGCGTCAGAGGTGAAATTCTTAGACCGCGCCAAGACGAACCACAGCGAAGGCATTCTTCAAGGACGCCTTCCTCAATCAAGAACCAAAGTGTGGGGATCGAAGATGATTAGAGACCATTGTAGTCCACACTGCAAACGATGACGCCCATGAATTGGGGACCTGTGGCCAGCGGCGCCGCCGGGCTCGCCCGCGCGCGCGCCCGCTCCACCATCCATCACGTGCGCATTCTTTGGCGCAGCCTCACGGCTCCGCCGCTACGGGAATGTCCTCAGCACGTCTCACTTTCCACGCGAAAGCTTTGAGGTTACAGTCTCAGGGGGGAGTACGTTCGCAAGAGTGAAACTTAAAGAAATTGACGGAATGGCACCACAAGACGTGGAGCGTGCGGTTTAATTTGACTCAACACGGGGAACTTTACCAGATCCGGACAGGGTGAGGATTGACAGATTGAGTGTTCTTTCTCGATCCCCTGAATGGTGGTGCATGGCCGCTTTTGGTCGGTGGAGTGATTTGTTTGGTTGATTCCGTCAACGGACGAGATCCAGGCCGCCCAGTAGGCCCCAGGATCACGCACAGGACAGCAGCACGCGCGTCGGGCCTCACGGCCCCTCGCCGTCCGCATCCGGTCGGGGCCTTCTCTGCGGGATTCCTTGCACGCGCAAGGTGAGATGCTGGGCAACAGCAGGTCTGTGATGCTCCTCGATGCTCTGGGCGACACGCGCACTACAATGTCAGTGGGAACAAGACACGCGGCTCGCCGCGCCCGCCTGACCAAGAGGGCGGGGAAGCACCGGAATCACGTAGACACACTTGGGACCGAGTATTGCAATTATTGGTCGCGCAACGAGGAATGTCTCGTAGGCGCAGCTCATCAAACTGCGCCGATTACGTCCCTGCCATTTGTACACACCGCCCGTCGTTGTTTCCGATGCTGGCGCAATACAGGTGATTGGACCGCTGGGCGTCTCGCCCGCGGGAAGTTCACCGATATTGCCTCATTAGAGGAAGCAAAAGTCGTAACAAGGTAGCTGTAGGTGAACCTGCAGCTGGATCATTTTCCGATCTCGACATCACAGGCGCGCGCTGCGCTTCGCTCGCGCGCCGAAAAAGAAAAATAAGGACAGTGCCGCTCGACCAAGCCGCAGGCATATGACTGCGCTCGGTGGTGCACGGCCCACACAACGTGTCGCGATGGATGACTTGGCTTCCCGGTTCGTTGAAGAACGCAGCAAAGCGCGATATGTGGTATGACCTGCAGAACCACTCGGG</ns2:sequence><ns2:name>KM391825.1_Trypanosoma_vivax_isolate_MBOV/ET/2012/AAU-CVMA/003_clone_2_18S_ribosomal_RNA_gene,_partial_sequence;_internal_transcribed_spacer_1,_complete_sequence;_and_5.8S_ribosomal_RNA_gene,_partial_sequence</ns2:name></ns2:Sequence><ns2:Sequence dsseqid="sq512" id="sq512"><ns2:sequence>CTCTGGTTGATTCTGCCAGTAGTCATATGCTTGTTTCAAGGACTTAGCCATGCATGCCTCAGAATCACTGCACTGCAGGAATCTGCGCATGGCTCATTACATCAGACGTAATCTGCCGCAATCACCTTGCGGTCACCCGCATTACTGGATAACTTGGCGAAACGCCAAGCTAATACATGAACCACCGGGCGCTCCCTGCTCCGGCGACGGCTTCCACCGCCGCTATGGGACGCCCCGCGAATGAGTGACATTAAGACCAACGCCCGTACCTGGGCAGTACCACACAGACGTGTTGACTCAATTCATTCCGTGCGAAAGCCGGCTTGTCCGGCGTCTTTTGACGAACAACTGCCCTATCAGCCAGTGATGGCCGTGTAGTGGACTGCCATGGCGTTGACGGGAGCGGGGGATTAGGGTTCGATTCCGGAGAGGGAGCCTGAGAAATAGCTACCACTTCTACGGAGGGCAGCAGGCGCGCAAATTGCCCAATGTCGAGACAGAACGATGAGGCAGCGAAAAGAAATAGAGCCGGCAGTGCTACGCATTGTCGTTTTCAATGGGGGATACCCAAACCCATCCAACATCGAGTAACTATTGGAGGACAAGTCTGGTGCCAGCACCCGCGGTAATTCCAGCTCCAAAAGCGTATATTAATGCTGTTGCTGTTAAAGGGTTCGTAGTTGAACTGTGGGCCGCGCTGCCGCCGCGCTCCGCCCCACCCACAGAGGGTGCGTGGCACGCGGCGCGCGCCGCCCGCGAACACTCAGACACAAGCAGCGCGGGAGCGCTTCCCCACACCACGCGTGTCATGCACGCTCGGGGCGCCCGCGAGTCTTTACTGTGACTAAAAAAGCGCGACCAAAGCAGTCCACCGACCTGAATTGCAAAGCATGGGATAACAAAGCATCAGCCTCCGGGCCACCGATTCGGCTTTTGTTGGTTTTAACAGTCCGTTGGAGATTGGGGGCCGGCGCGACCACGCACCGCGGCATTCCTCTCGGAACTCGCCGCACGCCCCGCGGCGCCTCGCGCGTCGCGGCTCGCCGGCCCGGGAATGAAGGAGGGCGGCTCGGGGGAGAACGTACTGGCGCGTCAGAGGTGAAATTCTTAGACCGCGCCAAGACGAACCACAGCGAAGGCATTCTTCAAGGACGCCTTCCTCAATCAAGAACCAAAGTGTGGGGATCGAAGATGATTAGAGACCATTGTAGTCCACACTGCAAACGATGACGCCCATGAATTGGGGACCTGTGGCCAGCGGCGCCGCCGGGCTCGCCCGCGCGCGCGCCCGCTCCACCATCCATCACGTGCACATTCTTTGGCGCAGCCTCACGGCTCCGCCGCTACGGGAATGTCCTCAGCACGTCTCACTTTCCACGCGAAAGCTTTGAGGTTACAGTCTCAGGGGGGAGTACGTTCGCAAGAGTGAAACTTAAAGAAATTGACGGAATGGCACCACAAGACGTGGAGCGTGCGGTTTAATTTGACTCAACACGGGGAACTTTACCAGATCCGGACAGGGTGAGGATTGACAGATTGAGTGTTCTTTCTCGATCCCCTGAATGGTGGTGCATGGCCGCTTTTGGTCGGTGGAGTGATTTGTTTGGTTGATTCCGTCAACGGACGAGATCCAGGCCGCCCAGTAGGCCCCAGGATCACGCACAGGACAGCAGCACGCGCGTCGGGCCTCACGGCCCCTCGCCGTCCGCATCCGGTCGGGGCCTTCTCTGCGGGATTCCTTGCACGCGCAAGGTGAGATGCTGGGCAACAGCAGGTCTGTGATGCTCCTCGATGCTCTGGGCGACACGCGCACTACAATGTCAGTGGGAACAAGACACGCGGCTCGCCGCGCCCGCCTGACCAAGAGGGCGGGGAAGCACCGGAATCACGTAGACACACTTGGGACCGAGTATTGCAATTATTGGTCGCGCAACGAGGAATGTCTCGTAGGCGCAGCTCATCAAACTGCGCCGATTACGTCCCTGCCATTTGTACACACCGCCCGTCGTTGTTTCCGATGCTGGCGCAATACAGGTGATTGGACCGCTGGGCGTCTCGCCCGCGGGAAGTTCACCGATATTGCCTCATTAGAGGAAGCAAAAGTCGTAACAAGGTAGCTGTAGGTGAACCTGCAGCTGGATCATTTTCCGATCTCGACATCACAGGCGCGCGCTGCGCTTCGCTCGCGCGCCGAAAAAGAAAAATAAGGACAGTGCCGCTCGACCAAGCCGCAGGCATATGACTGCGCTCGGTGGTGCACGGCCCACACAACGTGTCGCGATGGATGACTTGGCTTCCCGGTTCGTTGGAGAACGCAGCAAAGCGCGATATGTGGTATGACCTGCAGAACCACTCGGG</ns2:sequence><ns2:name>KM391821.1_Trypanosoma_vivax_isolate_MBOV/ET/2012/AAU-CVMA/001_clone_2_18S_ribosomal_RNA_gene,_partial_sequence;_internal_transcribed_spacer_1,_complete_sequence;_and_5.8S_ribosomal_RNA_gene,_partial_sequence</ns2:name></ns2:Sequence><ns2:Sequence dsseqid="sq514" id="sq514"><ns2:sequence>CTCTGGTTGATTCTGCCAGTAGTCATATGCTTGTTTCAAGGACTTAGCCATGCATGCCTCAGAATCACTGCACTGCAGGAATCTGCGCATGGCTCATTACATCAGACGTAATCTGCCGCAATCACTTTGCGGTCCTCCGCATTACTGGATAACTTGGCGAAACGCCAAGCTAATACATGAGCCACCGGGCGCTCCCTGCTCCGGCGACGGGGCAACCCGCCGCTATGGGACGCCCCGCGAATGAGTGACATTAAAACCAACGCCCGCCCAGGGCAGTACCACGCAGACGTGTTGACTCAATTCATTCCGTGSGAAAGCCGGCTCGTCCGGCGTCTTTTGACGAACAACTGCCCTATCAGCCAGTGATGGCCGTGTAGTGGACTGCCATGGCGTTGACGGGAGCGGGGGATTAGGGTTCGATTCCGGAGAGGGAGCCTGAGAAATAGCTACCACTTCTACGGAGGGCAGCAGGCGCGCAAATTGCCCAATGTCGAGACAGAGCGATGAGGCAGCGAAAAGAAATAGAGCCGGCAGTGCTACGCATTGTCGTTTTCAATGGGGGATACCCAAACCCATCCAACATCGAGTAACTATTGGAGGACAAGTCTGGTGCCAGCACCCGCGGTAATTCCAGCTCCAAAAGCGTATATTAATGCTGTTGCTGTTAAAGGGTTCGTAGTTGAACTGTGGGCCGCGCTGCCGCCGCGCTCCGCCCCACCCGCAGAGGGTGCGTGGCACGCGGCGCGCGCTGCCCGCGAACACTCAGACACAAGCAGCGCGGGAACGCTTCCCCACACCACGCGTGTCATGCACGCACGGGGCGCCCGCGAGTCTTTACTGTGACTAAAAAAGCGCGACCAAAGCAGTCCACCGACCTGCATTGCAAAGCATGGGATAACAAAGCATCAGCCTCCGGGCCACCGATTCGGCTTTTGTTGGTTTTAACAGTCCGTTGGAGATTGTGGGCCGGCGCGAGCACGCACCGCGGCATTCCACTCGGAACACGCCGCACGCCCCGCGGCGCCTCGCGCGTCGCGGCTCGCCGGCCCGGGAATGAAGGAGGGCGGCTCGGGGGAGAACGTACTGGCGCGTCAGAGGTGAAATTCTTAGACCGCGCCAAGACGAACCACAGCGAAGGCATTCTTCAAGGACGCCTTCCTCAATCAAGAACCAAAGTGTGGGGATCGAAGATGATCAGAGACCATTGTAGTCCACACTGCAAACGATGACGCCCATGAATTGGGGACCTGTGGCCAGGGGCGCCGCCGGGCCTGCCCGCGCGCGCGCTCGCTCCACCAACCATCACGTGCACATTCTTTGGCGCGGCTTCGGCCCCGCCGCTACGGGAATGTCCTCAGCACGTCTCACTGCCACGCGAAAGCTTTGAGGTTACAGTCTCAGGGGGGAGTACGTTCGCAAGAGTGAAACTTAAAGAAATTGACGGAATGGCACCACAAGACGTGGAGCGTGCGGTTTAATTTGACTCAACACGGGGAACTTTACCAGATCCGGACAGGGTGAGGATTGACAGATTGAGTGTTCTTTCTCGATCCCCTGAATGGTGGTGCATGGCCGCTTTTGGTCGGTGGAGTGATTTGTTTGGTTGATTCCGTCAACGGACGAGATCCAGGCCGCCCAGTAGGCCCCAGGATCACGCACAGGACAGCAGCACGGTGGCGGGCCCTCGGGCCCAACGCCGTCCGCATCCGGTCGGGGCCTTCTCTGCGGGATTCCTTGCACGCGCAAGGTGAGATGCTGGGCAACAGCAGGTCTGTGATGCTCCTCGATGCTCTGGGCGACACGCGCACTACAATGTCAGTGGGAACAAGACACGCGGCTCGCCGCGCCCGCCTGACCAAAAGGGCGGGGAAGCACCGGAATCACGTAGACACACTTGGGACCGAGTATTGCAATTATTGGTCGCGCAACGAGGAATGTCTCGTAGGCGCAGCTCATCAAACTGCGCCGATTACGTCCCTGCCATTTGTACACACCGCCCGTCGTTGTTTCCGATGCTGGCGCAATACAGGTGATTGGACCGCCGGGCGCCTCGCCCGCGGGAAGTTCACCGATATTGCCTCATTAGAGGAAGCAAAAGTCGTAACAAGGTAGCTGTAGGTGAACCTGCAGCTGGATCATTTTCCGACGCTCTTCCCTTCTCTTCTCTTCTCGTCGCGCCTCGCCGCCGCAACAGGCGCACCGGGGCGGGACAGCAAGCCACGCAGCTGCCGCTCGACCCCGCCGCGCGCGCAGGTGGAGCACGGCCCGCACAACGTGTCGCGATGGATGACTTGGCTTCCCGGTTCGTTGAAGAACGCAGCAAAGCGCGATAGTTGGTATGACCTGCAGAACCACTCGGG</ns2:sequence><ns2:name>KM391822.1_Trypanosoma_vivax_isolate_MBOV/ET/2012/AAU-CVMA/002_clone_1_18S_ribosomal_RNA_gene,_partial_sequence;_internal_transcribed_spacer_1,_complete_sequence;_and_5.8S_ribosomal_RNA_gene,_partial_sequence</ns2:name></ns2:Sequence><ns2:Sequence dsseqid="sq516" id="sq516"><ns2:sequence>TTCTGCCAGTAGTCATATGCTTGTTTCAAGGACTTAGCCATGCATGCCTCAGAATCACTGCATTGCAGGAATCTGCGCATGGCTCATTACATCAGACGTAATCTGCCGCAAAAATGTTGCGGTTTCCGCAAGATTGGATAACTTGGCGAAACGCCAAGCTAATACATGAACCAACGGGACGCTCTCTGTTTCGGCGGTGTGGGTTAACCCCCTCACCGTTATGGGACGTCCGGCGAATGAATGAAAGTAAAACCACCGCCTTCACAGGCAGTAACACCCAGAAGTGTTGACTCAATTCATTCCGTGCGAAAGCTGGGCCGTCTGGTCCGGCGTCTTTTGACGAACAACTGCCCTATCAGCCAGTGATGGCCGTGTAGTGGACTGCCATGGCGTTGACGGGAGCGGGGGATTAGGGTTCGATTCCGGAGAGGGAGCCTGAGAAATAGCTACCACTTCTACGGAGGGCAGCAGGCGCGCAAATTGCCCAATGTCGAGAAAAAAAGATGAGGCAGCGAAAAGAAATAGAGCCGACAGTGCATTCATTGCATTGTCGTTTTCAATGGGGGATATTTAAACCCATCCAATATCGAGTAACAATTGGAGGACAAGTCTGGTGCCAGCACCCGCGGTAATTCCAGCTCCAAAAGCGTATATTAATGCTGTTGCTGTTAAAGGGTTCGTAGTTGAATTGTGGGCCTTCTTTTTTGAGGTGCAATGGTTTTGTCCCGTCCACCTCGGACCGGTGACCCATGCCCTTGGGGTCCGTGAACACTCGGAAACAAGAAACACGGGAGCGGTTCCTCCTGATTCTCGCATGTCATGCATGCCAGGGGCGCCCGTGATTTTTTACTGTGACTAAAAAAGTGTGACCAAAGCAGTCATTCGACTTGAATTAGCAAGCATGGGATAACAAAGGAGCAGCCTTTGGGCCACCGTTTCGGCTTTTGTTGGTTTTAAAAGTCCATTGGAGATTATGGGGCTGTGCGACAAGCGGCTGGGCGTCCCCTTTTTCTTTACTTTCCGCTTTTCCCCGGCCACATACTACTGTGTACACACACCCCCACACACCTCTCTCTTTTGTGGAGTGGTTGTGTGTGTTGTGTGTGTGTATATATATATGTACGTGCGCCGTGGGTTACGGAAATGTGGGGGGCCGCCCGTCGCCTTTGGGGGTTCTTTTTTTTTTCGCGCCGCATGCCTTTTTTTGGTATGTAGCGCGTGGTTCCCTCAACTCTCGGCATCCAGGAATGAAGGAGGGTAGTTCGGGGGAGAACGTACTGGTGCGTCAGAGGTGAAATTCTTAGACCGCACCAAGACGAACTACAGCGAAGGCATTCTTCAAGGATACCTTCCTCAATCAAGAACCAAAGTGTGGGGATCGAAGATGATTAGAGACCATTGTAGTCCACACTGCAAACGATGACACCCATGAATTGGGGAGTTTTTGGTCGTGGCAGGCCGCGCGTCGCGGCGGGCGAGTCCCGTCGTCGTTCCGCGGTTCCTTCTGCCGCGCCAATTGACATCAATTTACGTGCATATTCTTTTTGGCCGTTCTCTCCCATTCGGGGGGTCGGTCTTTTTCAACGGGAATATCCTCAGCACGTTTTCTTACTTCTTCACGCGAAAGCTTTGAGGTTACAGTCTCAGGGGGGAGTACGTTCGCAAGAGTGAAACTTAAAGAAATTGACGGAATGGCACCACAAGACGTGGAGCGTGCGGTTTAATTTGACTCAACACGGGGAACTTTACCAGATCCGGACAGAATGAGGATTGACAGATTGAGTGTTCTTTCTCGATTCTCTGAATGGTGGTGCATGGCCGCTTTTGGTCGGTGGAGTGATTTGTTTGGTTGATTCCGTCAACGGACGAGATCCAAGCTGCCCAGTAGGATTCAGAATTGCCCATAGGATAGCAATACCCTCCGCGGGTTTTACCCAAGGGGGGGACGGCATTCACTTGTATCCTTCTCTGCGGGATTCCTTGTTTCGCGCAAGGTGAGATTTTGGGCAACAGCAGGTCTGTGATGCTCCTCAATGTTCTGGGCGACACGCGCACTACAATGTCAGTGAGAACAAGAAAAACGACTCGCGTCGGACCTACCTGATCAAAAGGGTGGGAAAACCACGGAATCACATAGACCCACTTGGGACCGAGTATTGCAATTATTGGTCGCGCAACGAGGAATGTCTCGTAGGCGCAGCTCATCAAACTGTGCCGATTACGTCCCTGCCATTTGTACACACCGCCCGTCGTTGTTTCCGATGATGGTGCAATACAGGTGATCGGACAGTCGGGCGCCACGCCTGACCGAAAGTTCACCGATATTTCTTCAATAGAGGAAGCAAAAGTCGTAACAAGGTAGCTGTAGGTGAAC</ns2:sequence><ns2:name>KT343361.1_Trypanosoma_gennarii_strain_CBT_161_18S_ribosomal_RNA_gene,_partial_sequence</ns2:name></ns2:Sequence><ns2:Sequence dsseqid="sq518" id="sq518"><ns2:sequence>TTCTGCCAGTAGTCATATGCTTGTTTCAAGGACTTAGCCATGCATGCCTCAGAATCACTGCATTGCAGGAATCTGCGCATGGCTCATTACATCAGACGTAATCTGCCGCAAAAATGTTGCGGTTTCCGCAAGATTGGATAACTTGGCGAAACGCCAAGCTAATACATGAACCAACGGGACGCTCTCTGTTTCGGCGGTGTGGGTTAACCCCCTCACCGTTATGGGACGTCCGGCGAATGAATGAAAGTAAAACCACCGCCTTCACAGGCAGTAACACCCAGAAGTGTTGACTCAATTCATTCCGTGCGAAAGCTGGGCCGTCTGGTCCGGCGTCTTTTGACGAACAACTGCCCTATCAGCCAGTGATGGCCGTGTAGTGGACTGCCATGGCGTTGACGGGAGCGGGGGATTAGGGTTCGATTCCGGAGAGGGAGCCTGAGAAATAGCTACCACTTCTACGGAGGGCAGCAGGCGCGCAAATTGCCCAATGTCGAGAAAAAAAGATGAGGCAGCGAAAAGAAATAGAGCCGACAGTGCATTCATTGCATTGTCGTTTTCAATGGGGGATATTTAAACCCATCCAATATCGAGTAACAATTGGAGGACAAGTCTGGTGCCAGCACCCGCGGTAATTCCAGCTCCAAAAGCGTATATTAATGCTGTTGCTGTTAAAGGGTTCGTAGTTGAATTGTGGGCCTTCTTTTTTGAGGTGCAATGGTTTTGTCCCGTCCACCTCGGACCGGTGACCCATGCCCTTGGGGTCCGTGAACACTCGGAAACAAGAAACACGGGAGCGGTTCCTCCTGATTCTCGCATGTCATGCATGCCAGGGGCGCCCGTGATTTTTTACTGTGACTAAAAAAGTGTGACCAAAGCAGTCATTCGACTTGAATTAGCAAGCATGGGATAACAAAGGAGCAGCCTTTGGGCCACCGTTTCGGCTTTTGTTGGTTTTAAAAGTCCATTGGAGATTATGGGGCTGTGCGACAAGCGGCTGGGCGTCCCCTTTTTCTTTACTTTCCGCTTTTCCCCGGCCACATACTACTGTGTACACACACCCCCACACACCTCTCTCTTTTGTGGAGTGGTTGTGTGTGTTGTGTGTGTGTATATATATATGTACGTGCGCCGTGGGTTACGGAAATGTGGGGGGCCGCCCGTCGCCTTTGGGGGTTCTTTTTTTTTTCGCGCCGCATGCCTTTTTTTGGTATGTAGCGCGTGGTTCCCTCAACTCTCGGCATCCAGGAATGAAGGAGGGTAGTTCGGGGGAGAACGTACTGGTGCGTCAGAGGTGAAATTCTTAGACCGCACCAAGACGAACTACAGCGAAGGCATTCTTCAAGGATACCTTCCTCAATCAAGAACCAAAGTGTGGGGATCGAAGATGATTAGAGACCATTGTAGTCCACACTGCAAACGATGACACCCATGAATTGGGGAGTTTTTGGTCGTGGCAGGCCGCGCGTCGCGGCGGGCGAGTCCCGTCGTCGTTCCGCGGTTCCTTCTGCCGCGCCAATTGACATCAATTTACGTGCATATTCTTTTTGGCCGTTCTCTCCCATTCGGGGGGTCGGTCTTTTTCAACGGGAATATCCTCAGCACGTTTTCTTACTTCTTCACGCGAAAGCTTTGAGGTTACAGTCTCAGGGGGGAGTACGTTCGCAAGAGTGAAACTTAAAGAAATTGACGGAATGGCACCACAAGACGTGGAGCGTGCGGTTTAATTTGACTCAACACGGGGAACTTTACCAGATCCGGACAGAATGAGGATTGACAGATTGAGTGTTCTTTCTCGATTCTCTGAATGGTGGTGCATGGCCGCTTTTGGTCGGTGGAGTGATTTGTTTGGTTGATTCCGTCAACGGACGAGATCCAAGCTGCCCAGTAGGATTCAGAATTGCCCATAGGATAGCAATACCCTCCGCGGGTTTTACCCAAGGGGGGGACGGCATTCACTTGTATCCTTCTCTGCGGGATTCCTTGTTTCGCGCAAGGTGAGATTTTGGGCAACAGCAGGTCTGTGATGCTCCTCAATGTTCTGGGCGACACGCGCACTACAATGTCAGTGAGAACAAGAAAAACGACTCGCGTCGGACCTACCTGATCAAAAGGGTGGGAAAACCACGGAATCACATAGACCCACTTGGGACCGAGTATTGCAATTATTGGTCGCGCAACGAGGAATGTCTCGTAGGCGCAGCTCATCAAACTGTGCCGATTACGTCCCTGCCATTTGTACACACCGCCCGTCGTTGTTTCCGATGATGGTGCAATACAGGTGATCGGACAGTCGGGCGCCACGCCTGACCGAAAGTTCACCGATATTTCTTCAATAGAGGAAGCAAAAGTCGTAACAAGGTAGCTGTAGGTGAAC</ns2:sequence><ns2:name>KT343362.1_Trypanosoma_gennarii_strain_CBT_162_18S_ribosomal_RNA_gene,_partial_sequence</ns2:name></ns2:Sequence><ns2:Sequence dsseqid="sq520" id="sq520"><ns2:sequence>TTCTGCCAGTAGTCATATGCTTGTTTCAAGGACTTAGCCATGCATGCCTCAGAATCACTGCATTGCAGGAATCTGCGCATGGCTCATTACATCAGACGTAATCTGCCGCAAAAATGTTGCGGTTTCCGCAAGATTGGATAACTTGGCGAAACGCCAAGCTAATACATGAACCAACGGGACGCTCTCTGTTTCGGCGGTGTGGGTTAACCCCCTCACCGTTATGGGACGTCCGGCGAATGAATGAAAGTAAAACCACCGCCTTCACAGGCAGTAACACCCAGAAGTGTTGACTCAATTCATTCCGTGCGAAAGCTGGGCCGTCTGGTCCGGCGTCTTTTGACGAACAACTGCCCTATCAGCCAGTGATGGCCGTGTAGTGGACTGCCATGGCGTTGACGGGAGCGGGGGATTAGGGTTCGATTCCGGAGAGGGAGCCTGAGAAATAGCTACCACTTCTACGGAGGGCAGCAGGCGCGCAAATTGCCCAATGTCGAGAAAAAAAGATGAGGCAGCGAAAAGAAATAGAGCCGACAGTGCATTCATTGCATTGTCGTTTTCAATGGGGGATATTTAAACCCATCCAATATCGAGTAACAATTGGAGGACAAGTCTGGTGCCAGCACCCGCGGTAATTCCAGCTCCAAAAGCGTATATTAATGCTGTTGCTGTTAAAGGGTTCGTAGTTGAATTGTGGGCCTTCTTTTTTGAGGTGCAATGGTTTTGTCCCGTCCACCTCGGACCGGTGACCCATGCCCTTGGGGTCCGTGAACACTCGGAAACAAGAAACACGGGAGCGGTTCCTCCTGATTCTCGCATGTCATGCATGCCAGGGGCGCCCGTGATTTTTTACTGTGACTAAAAAAGTGTGACCAAAGCAGTCATTCGACTTGAATTAGCAAGCATGGGATAACAAAGGAGCAGCCTTTGGGCCACCGTTTCGGCTTTTGTTGGTTTTAAAAGTCCATTGGAGATTATGGGGCTGTGCGACAAGCGGCTGGGCGTCCCCTTTTTCTTTACTTTCCGCTTTTCCCCGGCCACATACTACTGTGTACACACACCCCCACACACCTCTCTCTTTTGTGGAGTGGTTGTGTGTGTTGTGTGTGTGTATATATATATGTACGTGCGCCGTGGGTTACGGAAATGTGGGGGGCCGCCCGTCGCCTTTGGGGGTTCTTTTTTTTTTCGCGCCGCATGCCTTTTTTTGGTATGTAGCGCGTGGTTCCCTCAACTCTCGGCATCCAGGAATGAAGGAGGGTAGTTCGGGGGAGAACGTACTGGTGCGTCAGAGGTGAAATTCTTAGACCGCACCAAGACGAACTACAGCGAAGGCATTCTTCAAGGATACCTTCCTCAATCAAGAACCAAAGTGTGGGGATCGAAGATGATTAGAGACCATTGTAGTCCACACTGCAAACGATGACACCCATGAATTGGGGAGTTTTTGGTCGTGGCAGGCCGCGCGTCGCGGCGGGCGAGTCCCGTCGTCGTTCCGCGGTTCCTTCTGCCGCGCCAATTGACATCAATTTACGTGCATATTCTTTTTGGCCGTTCTCTCCCATTCGGGGGGTCGGTCTTTTTCAACGGGAATATCCTCAGCACGTTTTCTTACTTCTTCACGCGAAAGCTTTGAGGTTACAGTCTCAGGGGGGAGTACGTTCGCAAGAGTGAAACTTAAAGAAATTGACGGAATGGCACCACAAGACGTGGAGCGTGCGGTTTAATTTGACTCAACACGGGGAACTTTACCAGATCCGGACAGAATGAGGATTGACAGATTGAGTGTTCTTTCTCGATTCTCTGAATGGTGGTGCATGGCCGCTTTTGGTCGGTGGAGTGATTTGTTTGGTTGATTCCGTCAACGGACGAGATCCAAGCTGCCCAGTAGGATTCAGAATTGCCCATAGGATAGCAATACCCTCCGCGGGTTTTACCCAAGGGGGGGACGGCATTCACTTGTATCCTTCTCTGCGGGATTCCTTGTTTCGCGCAAGGTGAGATTTTGGGCAACAGCAGGTCTGTGATGCTCCTCAATGTTCTGGGCGACACGCGCACTACAATGTCAGTGAGAACAAGAAAAACGACTCGCGTCGGACCTACCTGATCAAAAGGGTGGGAAAACCACGGAATCACATAGACCCACTTGGGACCGAGTATTGCAATTATTGGTCGCGCAACGAGGAATGTCTCGTAGGCGCAGCTCATCAAACTGTGCCGATTACGTCCCTGCCATTTGTACACACCGCCCGTCGTTGTTTCCGATGATGGTGCAATACAGGTGATCGGACAGTCGGGCGCCACGCCTGACCGAAAGTTCACCGATATTTCTTCAATAGAGGAAGCAAAAGTCGTAACAAGGTAGCTGTAGGTGAAC</ns2:sequence><ns2:name>KT343359.1_Trypanosoma_gennarii_strain_CBT_159_18S_ribosomal_RNA_gene,_partial_sequence</ns2:name></ns2:Sequence><ns2:Sequence dsseqid="sq522" id="sq522"><ns2:sequence>TTCTGCCAGTAGTCATATGCTTGTTTCAAGGACTTAGCCATGCATGCCTCAGAATCACTGCATTGCAGGAATCTGCGCATGGCTCATTACATCAGACGTAATCTGCCGCAAAAATGTTGCGGTTTCCGCAAGATTGGATAACTTGGCGAAACGCCAAGCTAATACATGAACCAACGGGACGCTCTCTGTTTCGGCGGTGTGGGTTAACCCCCTCACCGTTATGGGACGTCCGGCGAATGAATGAAAGTAAAACCACCGCCTTCACAGGCAGTAACACCCAGAAGTGTTGACTCAATTCATTCCGTGCGAAAGCTGGGCCGTCTGGTCCGGCGTCTTTTGACGAACAACTGCCCTATCAGCCAGTGATGGCCGTGTAGTGGACTGCCATGGCGTTGACGGGAGCGGGGGATTAGGGTTCGATTCCGGAGAGGGAGCCTGAGAAATAGCTACCACTTCTACGGAGGGCAGCAGGCGCGCAAATTGCCCAATGTCGAGAAAAAAAGATGAGGCAGCGAAAAGAAATAGAGCCGACAGTGCATTCATTGCATTGTCGTTTTCAATGGGGGATATTTAAACCCATCCAATATCGAGTAACAATTGGAGGACAAGTCTGGTGCCAGCACCCGCGGTAATTCCAGCTCCAAAAGCGTATATTAATGCTGTTGCTGTTAAAGGGTTCGTAGTTGAATTGTGGGCCTTCTTTTTTGAGGTGCAATGGTTTTGTCCCGTCCACCTCGGACCGGTGACCCATGCCCTTGGGGTCCGTGAACACTCGGAAACAAGAAACACGGGAGCGGTTCCTCCTGATTCTCGCATGTCATGCATGCCAGGGGCGCCCGTGATTTTTTACTGTGACTAAAAAAGTGTGACCAAAGCAGTCATTCGACTTGAATTAGCAAGCATGGGATAACAAAGGAGCAGCCTTTGGGCCACCGTTTCGGCTTTTGTTGGTTTTAAAAGTCCATTGGAGATTATGGGGCTGTGCGACAAGCGGCTGGGCGTCCCCTTTTTCTTTACTTTCCGCTTTTCCCCGGCCACATACTACTGTGTACACACACCCCCACACACCTCTCTCTTTTGTGGAGTGGTTGTGTGTGTTGTGTGTGTGTATATATATATGTACGTGCGCCGTGGGTTACGGAAATGTGGGGGGCCGCCCGTCGCCTTTGGGGGTTCTTTTTTTTTTCGCGCCGCATGCCTTTTTTTGGTATGTAGCGCGTGGTTCCCTCAACTCTCGGCATCCAGGAATGAAGGAGGGTAGTTCGGGGGAGAACGTACTGGTGCGTCAGAGGTGAAATTCTTAGACCGCACCAAGACGAACTACAGCGAAGGCATTCTTCAAGGATACCTTCCTCAATCAAGAACCAAAGTGTGGGGATCGAAGATGATTAGAGACCATTGTAGTCCACACTGCAAACGATGACACCCATGAATTGGGGAGTTTTTGGTCGTGGCAGGCCGCGCGTCGCGGCGGGCGAGTCCCGTCGTCGTTCCGCGGTTCCTTCTGCCGCGCCAATTGACATCAATTTACGTGCATATTCTTTTTGGCCGTTCTCTCCCATTCGGGGGGTCGGTCTTTTTCAACGGGAATATCCTCAGCACGTTTTCTTACTTCTTCACGCGAAAGCTTTGAGGTTACAGTCTCAGGGGGGAGTACGTTCGCAAGAGTGAAACTTAAAGAAATTGACGGAATGGCACCACAAGACGTGGAGCGTGCGGTTTAATTTGACTCAACACGGGGAACTTTACCAGATCCGGACAGAATGAGGATTGACAGATTGAGTGTTCTTTCTCGATTCTCTGAATGGTGGTGCATGGCCGCTTTTGGTCGGTGGAGTGATTTGTTTGGTTGATTCCGTCAACGGACGAGATCCAAGCTGCCCAGTAGGATTCAGAATTGCCCATAGGATAGCAATACCCTCCGCGGGTTTTACCCAAGGGGGGGACGGCATTCACTTGTATCCTTCTCTGCGGGATTCCTTGTTTCGCGCAAGGTGAGATTTTGGGCAACAGCAGGTCTGTGATGCTCCTCAATGTTCTGGGCGACACGCGCACTACAATGTCAGTGAGAACAAGAAAAACGACTCGCGTCGGACCTACCTGATCAAAAGGGTGGGAAAACCACGGAATCACATAGACCCACTTGGGACCGAGTATTGCAATTATTGGTCGCGCAACGAGGAATGTCTCGTAGGCGCAGCTCATCAAACTGTGCCGATTACGTCCCTGCCATTTGTACACACCGCCCGTCGTTGTTTCCGATGATGGTGCAATACAGGTGATCGGACAGTCGGGCGCCACGCCTGACCGAAAGTTCACCGATATTTCTTCAATAGAGGAAGCAAAAGTCGTAACAAGGTAGCTGTAGGTGAAC</ns2:sequence><ns2:name>KT343360.1_Trypanosoma_gennarii_strain_CBT_160_18S_ribosomal_RNA_gene,_partial_sequence</ns2:name></ns2:Sequence><ns2:Sequence dsseqid="sq524" id="sq524"><ns2:sequence>TTCTGCCAGTAGTCATATGCTTGTTTCAAGGACTTAGCCATGCATGCCTCAGAATCACTGCATTGCAGGAATCTGCGCATGGCTCATTACATCAGACGTAATCTGCCGCAAAAATGTTGCGGTTTCCGCAAGATTGGATAACTTGGCGAAACGCCAAGCTAATACATGAACCAACGGGACGCTCTCTGTTTCGGCGGTGTGGGTTAACCCCCTCACCGTTATGGGACGTCCGGCGAATGAATGAAAGTAAAACCACCGCCTTCACAGGCAGTAACACCCAGAAGTGTTGACTCAATTCATTCCGTGCGAAAGCTGGGCCGTCTGGTCCGGCGTCTTTTGACGAACAACTGCCCTATCAGCCAGTGATGGCCGTGTAGTGGACTGCCATGGCGTTGACGGGAGCGGGGGATTAGGGTTCGATTCCGGAGAGGGAGCCTGAGAAATAGCTACCACTTCTACGGAGGGCAGCAGGCGCGCAAATTGCCCAATGTCGAGAAAAAAAGATGAGGCAGCGAAAAGAAATAGAGCCGACAGTGCATTCATTGCATTGTCGTTTTCAATGGGGGATATTTAAACCCATCCAATATCGAGTAACAATTGGAGGACAAGTCTGGTGCCAGCACCCGCGGTAATTCCAGCTCCAAAAGCGTATATTAATGCTGTTGCTGTTAAAGGGTTCGTAGTTGAATTGTGGGCCTTCTTTTTTGAGGTGCAATGGTTTTGTCCCGTCCACCTCGGACCGGTGACCCATGCCCTTGGGGTCCGTGAACACTCGGAAACAAGAAACACGGGAGCGGTTCCTCCTGATTCTCGCATGTCATGCATGCCAGGGGCGCCCGTGATTTTTTACTGTGACTAAAAAAGTGTGACCAAAGCAGTCATTCGACTTGAATTAGCAAGCATGGGATAACAAAGGAGCAGCCTTTGGGCCACCGTTTCGGCTTTTGTTGGTTTTAAAAGTCCATTGGAGATTATGGGGCTGTGCGACAAGCGGCTGGGCGTCCCCTTTTTCTTTACTTTCCGCTTTTCCCCGGCCACATACTACTGTGTACACACACCCCCACACACCTCTCTCTTTTGTGGAGTGGTTGTGTGTGTTGTGTGTGTGTATATATATATGTACGTGCGCCGTGGGTTACGGAAATGTGGGGGGCCGCCCGTCGCCTTTGGGGGTTCTTTTTTTTTTCGCGCCGCATGCCTTTTTTTGGTATGTAGCGCGTGGTTCCCTCAACTCTCGGCATCCAGGAATGAAGGAGGGTAGTTCGGGGGAGAACGTACTGGTGCGTCAGAGGTGAAATTCTTAGACCGCACCAAGACGAACTACAGCGAAGGCATTCTTCAAGGATACCTTCCTCAATCAAGAACCAAAGTGTGGGGATCGAAGATGATTAGAGACCATTGTAGTCCACACTGCAAACGATGACACCCATGAATTGGGGAGTTTTTGGTCGTGGCAGGCCGCGCGTCGCGGCGGGCGAGTCCCGTCGTCGTTCCGCGGTTCCTTCTGCCGCGCCAATTGACATCAATTTACGTGCATATTCTTTTTGGCCGTTCTCTCCCATTCGGGGGGTCGGTCTTTTTCAACGGGAATATCCTCAGCACGTTTTCTTACTTCTTCACGCGAAAGCTTTGAGGTTACAGTCTCAGGGGGGAGTACGTTCGCAAGAGTGAAACTTAAAGAAATTGACGGAATGGCACCACAAGACGTGGAGCGTGCGGTTTAATTTGACTCAACACGGGGAACTTTACCAGATCCGGACAGAATGAGGATTGACAGATTGAGTGTTCTTTCTCGATTCTCTGAATGGTGGTGCATGGCCGCTTTTGGTCGGTGGAGTGATTTGTTTGGTTGATTCCGTCAACGGACGAGATCCAAGCTGCCCAGTAGGATTCAGAATTGCCCATAGGATAGCAATACCCTCCGCGGGTTTTACCCAAGGGGGGGACGGCATTCACTTGTATCCTTCTCTGCGGGATTCCTTGTTTCGCGCAAGGTGAGATTTTGGGCAACAGCAGGTCTGTGATGCTCCTCAATGTTCTGGGCGACACGCGCACTACAATGTCAGTGAGAACAAGAAAAACGACTCGCGTCGGACCTACCTGATCAAAAGGGTGGGAAAACCACGGAATCACATAGACCCACTTGGGACCGAGTATTGCAATTATTGGTCGCGCAACGAGGAATGTCTCGTAGGCGCAGCTCATCAAACTGTGCCGATTACGTCCCTGCCATTTGTACACACCGCCCGTCGTTGTTTCCGATGATGGTGCAATACAGGTGATCGGACAGTCGGGCGCCACGCCTGACCGAAAGTTCACCGATATTTCTTCAATAGAGGAAGCAAAAGTCGTAACAAGGTAGCTGTAGGTGAAC</ns2:sequence><ns2:name>KT343365.1_Trypanosoma_gennarii_strain_CBT_176_18S_ribosomal_RNA_gene,_partial_sequence</ns2:name></ns2:Sequence><ns2:Sequence dsseqid="sq526" id="sq526"><ns2:sequence>TTCTGCCAGTAGTCATATGCTTGTTTCAAGGACTTAGCCATGCATGCCTCAGAATCACTGCATTGCAGGAATCTGCGCATGGCTCATTACATCAGACGTAATCTGCCGCAAAAATGTTGCGGTTTCCGCAAGATTGGATAACTTGGCGAAACGCCAAGCTAATACATGAACCAACGGGACGCTCTCTGTTTCGGCGGTGTGGGTTAACCCCCTCACCGTTATGGGACGTCCGGCGAATGAATGAAAGTAAAACCACCGCCTTCACAGGCAGTAACACCCAGAAGTGTTGACTCAATTCATTCCGTGCGAAAGCTGGGCCGTCTGGTCCGGCGTCTTTTGACGAACAACTGCCCTATCAGCCAGTGATGGCCGTGTAGTGGACTGCCATGGCGTTGACGGGAGCGGGGGATTAGGGTTCGATTCCGGAGAGGGAGCCTGAGAAATAGCTACCACTTCTACGGAGGGCAGCAGGCGCGCAAATTGCCCAATGTCGAGAAAAAAAGATGAGGCAGCGAAAAGAAATAGAGCCGACAGTGCATTCATTGCATTGTCGTTTTCAATGGGGGATATTTAAACCCATCCAATATCGAGTAACAATTGGAGGACAAGTCTGGTGCCAGCACCCGCGGTAATTCCAGCTCCAAAAGCGTATATTAATGCTGTTGCTGTTAAAGGGTTCGTAGTTGAATTGTGGGCCTTCTTTTTTGAGGTGCAATGGTTTTGTCCCGTCCACCTCGGACCGGTGACCCATGCCCTTGGGGTCCGTGAACACTCGGAAACAAGAAACACGGGAGCGGTTCCTCCTGATTCTCGCATGTCATGCATGCCAGGGGCGCCCGTGATTTTTTACTGTGACTAAAAAAGTGTGACCAAAGCAGTCATTCGACTTGAATTAGCAAGCATGGGATAACAAAGGAGCAGCCTTTGGGCCACCGTTTCGGCTTTTGTTGGTTTTAAAAGTCCATTGGAGATTATGGGGCTGTGCGACAAGCGGCTGGGCGTCCCCTTTTTCTTTACTTTCCGCTTTTCCCCGGCCACATACTACTGTGTACACACACCCCCACACACCTCTCTCTTTTGTGGAGTGGTTGTGTGTGTTGTGTGTGTGTATATATATATGTACGTGCGCCGTGGGTTACGGAAATGTGGGGGGCCGCCCGTCGCCTTTGGGGGTTCTTTTTTTTTTCGCGCCGCATGCCTTTTTTTGGTATGTAGCGCGTGGTTCCCTCAACTCTCGGCATCCAGGAATGAAGGAGGGTAGTTCGGGGGAGAACGTACTGGTGCGTCAGAGGTGAAATTCTTAGACCGCACCAAGACGAACTACAGCGAAGGCATTCTTCAAGGATACCTTCCTCAATCAAGAACCAAAGTGTGGGGATCGAAGATGATTAGAGACCATTGTAGTCCACACTGCAAACGATGACACCCATGAATTGGGGAGTTTTTGGTCGTGGCAGGCCGCGCGTCGCGGCGGGCGAGTCCCGTCGTCGTTCCGCGGTTCCTTCTGCCGCGCCAATTGACATCAATTTACGTGCATATTCTTTTTGGCCGTTCTCTCCCATTCGGGGGGTCGGTCTTTTTCAACGGGAATATCCTCAGCACGTTTTCTTACTTCTTCACGCGAAAGCTTTGAGGTTACAGTCTCAGGGGGGAGTACGTTCGCAAGAGTGAAACTTAAAGAAATTGACGGAATGGCACCACAAGACGTGGAGCGTGCGGTTTAATTTGACTCAACACGGGGAACTTTACCAGATCCGGACAGAATGAGGATTGACAGATTGAGTGTTCTTTCTCGATTCTCTGAATGGTGGTGCATGGCCGCTTTTGGTCGGTGGAGTGATTTGTTTGGTTGATTCCGTCAACGGACGAGATCCAAGCTGCCCAGTAGGATTCAGAATTGCCCATAGGATAGCAATACCCTCCGCGGGTTTTACCCAAGGGGGGGACGGCATTCACTTGTATCCTTCTCTGCGGGATTCCTTGTTTCGCGCAAGGTGAGATTTTGGGCAACAGCAGGTCTGTGATGCTCCTCAATGTTCTGGGCGACACGCGCACTACAATGTCAGTGAGAACAAGAAAAACGACTCGCGTCGGACCTACCTGATCAAAAGGGTGGGAAAACCACGGAATCACATAGACCCACTTGGGACCGAGTATTGCAATTATTGGTCGCGCAACGAGGAATGTCTCGTAGGCGCAGCTCATCAAACTGTGCCGATTACGTCCCTGCCATTTGTACACACCGCCCGTCGTTGTTTCCGATGATGGTGCAATACAGGTGATCGGACAGTCGGGCGCCACGCCTGACCGAAAGTTCACCGATATTTCTTCAATAGAGGAAGCAAAAGTCGTAACAAGGTAGCTGTAGGTGAAC</ns2:sequence><ns2:name>KT343366.1_Trypanosoma_gennarii_strain_CBT_178_18S_ribosomal_RNA_gene,_partial_sequence</ns2:name></ns2:Sequence><ns2:Sequence dsseqid="sq528" id="sq528"><ns2:sequence>TTCTGCCAGTAGTCATATGCTTGTTTCAAGGACTTAGCCATGCATGCCTCAGAATCACTGCATTGCAGGAATCTGCGCATGGCTCATTACATCAGACGTAATCTGCCGCAAAAATGTTGCGGTTTCCGCAAGATTGGATAACTTGGCGAAACGCCAAGCTAATACATGAACCAACGGGACGCTCTCTGTTTCGGCGGTGTGGGTTAACCCCCTCACCGTTATGGGACGTCCGGCGAATGAATGAAAGTAAAACCACCGCCTTCACAGGCAGTAACACCCAGAAGTGTTGACTCAATTCATTCCGTGCGAAAGCTGGGCCGTCTGGTCCGGCGTCTTTTGACGAACAACTGCCCTATCAGCCAGTGATGGCCGTGTAGTGGACTGCCATGGCGTTGACGGGAGCGGGGGATTAGGGTTCGATTCCGGAGAGGGAGCCTGAGAAATAGCTACCACTTCTACGGAGGGCAGCAGGCGCGCAAATTGCCCAATGTCGAGAAAAAAAGATGAGGCAGCGAAAAGAAATAGAGCCGACAGTGCATTCATTGCATTGTCGTTTTCAATGGGGGATATTTAAACCCATCCAATATCGAGTAACAATTGGAGGACAAGTCTGGTGCCAGCACCCGCGGTAATTCCAGCTCCAAAAGCGTATATTAATGCTGTTGCTGTTAAAGGGTTCGTAGTTGAATTGTGGGCCTTCTTTTTTGAGGTGCAATGGTTTTGTCCCGTCCACCTCGGACCGGTGACCCATGCCCTTGGGGTCCGTGAACACTCGGAAACAAGAAACACGGGAGCGGTTCCTCCTGATTCTCGCATGTCATGCATGCCAGGGGCGCCCGTGATTTTTTACTGTGACTAAAAAAGTGTGACCAAAGCAGTCATTCGACTTGAATTAGCAAGCATGGGATAACAAAGGAGCAGCCTTTGGGCCACCGTTTCGGCTTTTGTTGGTTTTAAAAGTCCATTGGAGATTATGGGGCTGTGCGACAAGCGGCTGGGCGTCCCCTTTTTCTTTACTTTCCGCTTTTCCCCGGCCACATACTACTGTGTACACACACCCCCACACACCTCTCTCTTTTGTGGAGTGGTTGTGTGTGTTGTGTGTGTGTATATATATATGTACGTGCGCCGTGGGTTACGGAAATGTGGGGGGCCGCCCGTCGCCTTTGGGGGTTCTTTTTTTTTTCGCGCCGCATGCCTTTTTTTGGTATGTAGCGCGTGGTTCCCTCAACTCTCGGCATCCAGGAATGAAGGAGGGTAGTTCGGGGGAGAACGTACTGGTGCGTCAGAGGTGAAATTCTTAGACCGCACCAAGACGAACTACAGCGAAGGCATTCTTCAAGGATACCTTCCTCAATCAAGAACCAAAGTGTGGGGATCGAAGATGATTAGAGACCATTGTAGTCCACACTGCAAACGATGACACCCATGAATTGGGGAGTTTTTGGTCGTGGCAGGCCGCGCGTCGCGGCGGGCGAGTCCCGTCGTCGTTCCGCGGTTCCTTCTGCCGCGCCAATTGACATCAATTTACGTGCATATTCTTTTTGGCCGTTCTCTCCCATTCGGGGGGTCGGTCTTTTTCAACGGGAATATCCTCAGCACGTTTTCTTACTTCTTCACGCGAAAGCTTTGAGGTTACAGTCTCAGGGGGGAGTACGTTCGCAAGAGTGAAACTTAAAGAAATTGACGGAATGGCACCACAAGACGTGGAGCGTGCGGTTTAATTTGACTCAACACGGGGAACTTTACCAGATCCGGACAGAATGAGGATTGACAGATTGAGTGTTCTTTCTCGATTCTCTGAATGGTGGTGCATGGCCGCTTTTGGTCGGTGGAGTGATTTGTTTGGTTGATTCCGTCAACGGACGAGATCCAAGCTGCCCAGTAGGATTCAGAATTGCCCATAGGATAGCAATACCCTCCGCGGGTTTTACCCAAGGGGGGGACGGCATTCACTTGTATCCTTCTCTGCGGGATTCCTTGTTTCGCGCAAGGTGAGATTTTGGGCAACAGCAGGTCTGTGATGCTCCTCAATGTTCTGGGCGACACGCGCACTACAATGTCAGTGAGAACAAGAAAAACGACTCGCGTCGGACCTACCTGATCAAAAGGGTGGGAAAACCACGGAATCACATAGACCCACTTGGGACCGAGTATTGCAATTATTGGTCGCGCAACGAGGAATGTCTCGTAGGCGCAGCTCATCAAACTGTGCCGATTACGTCCCTGCCATTTGTACACACCGCCCGTCGTTGTTTCCGATGATGGTGCAATACAGGTGATCGGACAGTCGGGCGCCACGCCTGACCGAAAGTTCACCGATATTTCTTCAATAGAGGAAGCAAAAGTCGTAACAAGGTAGCTGTAGGTGAAC</ns2:sequence><ns2:name>KT343363.1_Trypanosoma_gennarii_strain_CBT_163_18S_ribosomal_RNA_gene,_partial_sequence</ns2:name></ns2:Sequence><ns2:Sequence dsseqid="sq530" id="sq530"><ns2:sequence>TTCTGCCAGTAGTCATATGCTTGTTTCAAGGACTTAGCCATGCATGCCTCAGAATCACTGCATTGCAGGAATCTGCGCATGGCTCATTACATCAGACGTAATCTGCCGCAAAAATGTTGCGGTTTCCGCAAGATTGGATAACTTGGCGAAACGCCAAGCTAATACATGAACCAACGGGACGCTCTCTGTTTCGGCGGTGTGGGTTAACCCCCTCACCGTTATGGGACGTCCGGCGAATGAATGAAAGTAAAACCACCGCCTTCACAGGCAGTAACACCCAGAAGTGTTGACTCAATTCATTCCGTGCGAAAGCTGGGCCGTCTGGTCCGGCGTCTTTTGACGAACAACTGCCCTATCAGCCAGTGATGGCCGTGTAGTGGACTGCCATGGCGTTGACGGGAGCGGGGGATTAGGGTTCGATTCCGGAGAGGGAGCCTGAGAAATAGCTACCACTTCTACGGAGGGCAGCAGGCGCGCAAATTGCCCAATGTCGAGAAAAAAAGATGAGGCAGCGAAAAGAAATAGAGCCGACAGTGCATTCATTGCATTGTCGTTTTCAATGGGGGATATTTAAACCCATCCAATATCGAGTAACAATTGGAGGACAAGTCTGGTGCCAGCACCCGCGGTAATTCCAGCTCCAAAAGCGTATATTAATGCTGTTGCTGTTAAAGGGTTCGTAGTTGAATTGTGGGCCTTCTTTTTTGAGGTGCAATGGTTTTGTCCCGTCCACCTCGGACCGGTGACCCATGCCCTTGGGGTCCGTGAACACTCGGAAACAAGAAACACGGGAGCGGTTCCTCCTGATTCTCGCATGTCATGCATGCCAGGGGCGCCCGTGATTTTTTACTGTGACTAAAAAAGTGTGACCAAAGCAGTCATTCGACTTGAATTAGCAAGCATGGGATAACAAAGGAGCAGCCTTTGGGCCACCGTTTCGGCTTTTGTTGGTTTTAAAAGTCCATTGGAGATTATGGGGCTGTGCGACAAGCGGCTGGGCGTCCCCTTTTTCTTTACTTTCCGCTTTTCCCCGGCCACATACTACTGTGTACACACACCCCCACACACCTCTCTCTTTTGTGGAGTGGTTGTGTGTGTTGTGTGTGTGTATATATATATGTACGTGCGCCGTGGGTTACGGAAATGTGGGGGGCCGCCCGTCGCCTTTGGGGGTTCTTTTTTTTTTCGCGCCGCATGCCTTTTTTTGGTATGTAGCGCGTGGTTCCCTCAACTCTCGGCATCCAGGAATGAAGGAGGGTAGTTCGGGGGAGAACGTACTGGTGCGTCAGAGGTGAAATTCTTAGACCGCACCAAGACGAACTACAGCGAAGGCATTCTTCAAGGATACCTTCCTCAATCAAGAACCAAAGTGTGGGGATCGAAGATGATTAGAGACCATTGTAGTCCACACTGCAAACGATGACACCCATGAATTGGGGAGTTTTTGGTCGTGGCAGGCCGCGCGTCGCGGCGGGCGAGTCCCGTCGTCGTTCCGCGGTTCCTTCTGCCGCGCCAATTGACATCAATTTACGTGCATATTCTTTTTGGCCGTTCTCTCCCATTCGGGGGGTCGGTCTTTTTCAACGGGAATATCCTCAGCACGTTTTCTTACTTCTTCACGCGAAAGCTTTGAGGTTACAGTCTCAGGGGGGAGTACGTTCGCAAGAGTGAAACTTAAAGAAATTGACGGAATGGCACCACAAGACGTGGAGCGTGCGGTTTAATTTGACTCAACACGGGGAACTTTACCAGATCCGGACAGAATGAGGATTGACAGATTGAGTGTTCTTTCTCGATTCTCTGAATGGTGGTGCATGGCCGCTTTTGGTCGGTGGAGTGATTTGTTTGGTTGATTCCGTCAACGGACGAGATCCAAGCTGCCCAGTAGGATTCAGAATTGCCCATAGGATAGCAATACCCTCCGCGGGTTTTACCCAAGGGGGGGACGGCATTCACTTGTATCCTTCTCTGCGGGATTCCTTGTTTCGCGCAAGGTGAGATTTTGGGCAACAGCAGGTCTGTGATGCTCCTCAATGTTCTGGGCGACACGCGCACTACAATGTCAGTGAGAACAAGAAAAACGACTCGCGTCGGACCTACCTGATCAAAAGGGTGGGAAAACCACGGAATCACATAGACCCACTTGGGACCGAGTATTGCAATTATTGGTCGCGCAACGAGGAATGTCTCGTAGGCGCAGCTCATCAAACTGTGCCGATTACGTCCCTGCCATTTGTACACACCGCCCGTCGTTGTTTCCGATGATGGTGCAATACAGGTGATCGGACAGTCGGGCGCCACGCCTGACCGAAAGTTCACCGATATTTCTTCAATAGAGGAAGCAAAAGTCGTAACAAGGTAGCTGTAGGTGAAC</ns2:sequence><ns2:name>KT343364.1_Trypanosoma_gennarii_strain_CBT_174_18S_ribosomal_RNA_gene,_partial_sequence</ns2:name></ns2:Sequence><ns2:Sequence dsseqid="sq532" id="sq532"><ns2:sequence>ATCTGGTTGATTCTGCCAGTAGTCATATGCTTGTTTCAAGGACTTAGCCATGCATGCCTCAGAATCACTGCATTGCAGGAATCTGCGCATGGCTCATTACATCAGACGTAATCTGCCGCAAAAATCTTGCGGTTTCCGCAACATTGGATAACTTGGCGAAACGCCAAGCTAATACATGAACCAACCGGATGTTCTCTGTTTCGGCGGTGGGGCAACTCACCGCCATGGGATGTCCAGCGAATGAATGAAAGTAAAACCAATGCCTTCACCGGCAGTAACACCCAGAAGTGTTGATTCAATTCATTCCGTGCGAAAGCTGGGTTTTTTACCTGGCGTCTTTTGACGAACAACTGCCCTATCAGCCAGCGATGGCCGTGTAGTGGACTGCCATGGCGTTGACGGGAGCGGGGGATTAGGGTTCGATTCCGGAGAGGGAGCCTGAGAAATAGCTACCACTTCTACGGAGGGCAGCAGGCGCGCAAATTGCCCAATGTCAAAAAAAAACGATGAGGCAGCGAAAAGAAATAGAGCCGACAGTGCTTTGCATTGTCGTTTTCAATGGGGGATATTTAAACCCATCCAAAATCGAGTAACAATTGGAGGACAAGTCTGGTGCCAGCACCCGCGGTAATTCCAGCTCCAAAAGCGTATATTAATGCTGTTGCTGTTAAAGGGTTCGTAGTTGAATTGTGGGCCTTCGAGGCGCAATGGTTTAGTCCCGTCCACTTCGGATTGGTGACCCATGCCCTTGAGGTCCGTGAACACTCAGAAACAAAAAACACGGGAGTGGTACCTCTCTGATTTTCGCATGTCATGCATGCCAGGGGGCGCCCGTGATTTTTTACTGTGACTAAAAAAGTGTGACCAAAGCAGTCATTTCTACGGAGGGCAGCAGGCGCGCAAATTGCCCAATGTCAAAAAAAAACGATGAGGCAGCGAAAAGAAATAGAGCCGACAGTGCTTTGCATTGTCGTTTTCAATGGGGGATATTTAAACCCATCCAAAATCGAGTAACAATTGGAGGACAAGTCTGGTGCCAGCACCCGCGGTAATTCCAGCTCCAAAAGCGTATATTAATGCTGTTGCTGTTAAAGGGTTCGTAGTTGAATTGTGGGCCTTCGAGGCGCAATGGTTTAGTCCCGTCCACTTCGGATTGGTGACCCATGCCCTTGAGGTCCGTGAACACTCAGAAACAAAAAACACGGGAGTGGTACCTCTCTGATTTTCGCATGTCATGCATGCCAGGGGGCGCCCGTGATTTTTTACTGTGACTAAAAAAGTGTGACCAAAGCAGTCATTCGACTTGAATTAGAAAGCATGGGATAACAAAGGAGCAGCCTATGGGCCACCGTTTCGGCTTTTGTTGGTTTTAAAAGTCCATTGGAGATTATGGGGCAGTGTGACAAGCGGCTGGGTGATTCCCCCTTCAATGGGGGCACTCGTCGCCTTTGTGGGAAATCAGTGACGGTAGTGCTGCTGTATTGTTTGCTTGTGCGTATGTCTGGACACCTTTTCGGTGCTCAGGCCGACGTACGGCGCATTACACACACTGCCATCGCCTTCCCTCAACTCACGGCATCCAGGAATGAAGGAGGGTAGTTCGGGGGAGAACGTACTGGTGCGTCAGAGGTGAAATTCTTAGACCGCACCAAGACGAACTACAGCGAAGGCATTCTTCAAGGATACCTTCCTCAATCAAGAACCAAAGTGTGGGGATCGAAGATGATTAGAGACCATTGTAGTCCACACTGCAAACGATGACACCCATGAATTGGGGAGTTTTTGGTCGTTAGGCAAGGTCGAGTTCACCTCGCTCCTTGTCTCGCCAATGAATATCAATTTACGTGCATATTCTTTATGGTCCTCTCGCTCTTGCGGGAGACCTTTAACGGGAATATCCTCAGCACGTTATCTGACTTCTTCACGCGAAAGCTTTGAGGTTACAGTCTCAGGGGGGAGTACGTTCGCAAGAGTGAAACTTAAAGAAATTGACGGAATGGCACCACAAGACGTGGAGCGTGCGGTTTAATTTGACTCAACACGGGGAACTTTACCAGATCCGGACAGGGTGAGGATTGACAGATTGAGTGTTCTTTCTCGATCCCCTGAATGGTGGTGCATGGCCGCTTTTGGTCGGTGGAGTGATTTGTTTGGTTGATTCCGTCAACGGACGAGATCCAAGCTGCCCAGTAGGATTCAGAATTGCCCATAGGATAGCAATCCCTTCCGCGGGTTTTACCTAAGGGGGGGCGGTATTCGTTTGTATCCTTCTTTGCGGGATTCCTTGTTTCGCGCAAGGTGAGATTTTGGGCAACAGCAGGTCTGTGATGCTCCTCAATGTTCTGGGCGACACGCGCACTACAATGTCAGTGAGAACAAGAAAAACGACTCTTGTCGGACCTACTTGATCAAAAGAGTGGGAAAACCCCGGAATCACGTAGACCCACTTGGGACCGAGTATTGCAATTATTGGTCGCGCAACGAGGAATGTCTCGTAGGCGCAGCTCATCAAACTGTGCCGATTACGTCCCTGCCATTTGTACACACCGCCCGTCGTTGTTTCCGATGATGGTGCAATACAGGTGATCGGACAGTCGAGTGTCTCACTCGACCGAAAGTTCACCGATATTTCTTCAATAGAGGAAGCAAAAGTCGTAACAAGGTAGCTGTAGGTGAACCTGCAGCTGGATCATTT</ns2:sequence><ns2:name>XR_003828669.1_Trypanosoma_rangeli_18S_ribosomal_RNA_(TraAM80_08525),_rRNA</ns2:name></ns2:Sequence><ns2:Sequence dsseqid="sq534" id="sq534"><ns2:sequence>GATCTGGTTGATTCTGCCAGTAGTCATATGCTTGTTTCAAGGACTTAGCCATGCATGCCTCAGAATCACTGCATTGCAGGAATCTGCGCATGGCTCATTACATCAGACGTAATCTGCCGCCAAAATTTTGCGGTCTCCGCATTACTGGATAACTTGGCGAAACGCCAAGCTAATACATGAACCAATCGGACGCTCTCTTTTTCTATGTCGCGGCTTGTGTTTACGCACTTGTCGTGGCGATGGGACGTCCAGCGAATGAATGAAATTAGAACCAACGCCTCCACCCGGGGGCAGTAACACTCAGACGTGTTGACTCAATTCATTCCGTGCGAAAGCCGAGCCTTGTTGCTCGGCGTCTACTGACGAACAACTGCCCTATCAGCCAGTGATGGCCGTGTAGTGGACTGCCATGGCGTTGACGGGAGCGGGGGATTAGGGTTCGATTCCGGAGAGGGAGCCTGAGAAATAGCTACCACTTCTACGGAGGGCAGCAGGCGCGCAAATTGCCCAATGTCGAAAAAATACGATGAGGCAGCGAAAAGAAATAGAGCCGACCGTGCCCTAGTGCATGGTTGTTTTCAATGGGGGATACTCAAACCCATCCAATATCGAGTAACAATTGGAGGACAAGTCTGGTGCCAGCACCCGCGGTAATTCCAGCTCCAAAAGCGTATATTAATGCTGTTGCTGTTAAAGGGTTCGTAGTTGAACTGTGGGCCACGTAGTTTTGTGCCGTGCCAGTCCCGTCCACCTCGGACGTGTTTTGACCCACGCCCTCGTGGCCCGTGAACACACTCAGATACAAGAAACACGGGAGCGGTTCCTCCTCACTTTCACGCATGTCATGCATGCGAGGGGGCGTCCGTGAATTTTACTGTGACCAAAAAAGTGCGACCAAAGCAGTCTGCCGACTTGAATTACAAAGCATGGGATAACGAAGCATCAGCCCTGGGGCCACCGTTTCGGCTTTTGTTGGTTTTAGAAGTCCTTGGGAGATTATGGGGCCGCGTGCCTTGGGTCGGTGTTTCGTGTCTCATTTTTGTGGCGCGCACATTCGGCTCTTCGTGATGTTTTTTTACATTCATTGCGACGCGCGGCTTCCAGGAATGAAGGAGGGTAGTTCGGGGGAGAACGTACTGGTGCGTCAGAGGTGAAATTCTTAGACCGCACCAAGACGAACTACAGCGAAGGCATTCTTCAAGGATACCTTCCTCAATCAAGAACCAAAGTGTGGGGATCAAAGATGATTAGAGACCATTGTAGTCCACACTGCAAACCATGACACCCATGAATTGGGGAACATCATTGGGTGCCCGTGTGGCGGCCTTTTGTGCCGACCCCCGGCCCCAATTTATTTATCAATTTACGTGCCTATTCTATCACCCCCGGTTCCCTCTTTTGAGGTTCTTCCGGGGTTTTTTACGGGAATATCCTCAGCACGTTTCTTACTTCTTCACGCGAAAGCTTGGAGGTTACAGTCTCAGGGGGGAGTACGTTCGCAAGAGTGAAACTTAAAGAAATTGACGGAATGGCACCACAAGACGTGGAGCGTGCGGTTTAATTTGACTCAACACGGGGAACTTTACCAGATCCGGACAGGGTGAGGATTGACAGATGGAGTGTTCTTTCTCGATCCCCTGAATGGTGGTGCATGGCCGCTTTTGGTCGGTGGAGTGATTTGTTTGGTTGATTCCGTCAACGGACGAGATCCAAGCTGCCCAGTAGGTGCCGGGATTGTCCACACAGGACAGCAGTCCCTCCGGCGGGGATTTTTTCCCCAACGGTGGTCGTCATCCTTCTTTTTACAGGCCCCTTCTCTGCGGGATTCCTTGCTTTTCGCGCAAGGTGAGATTTTGGGCAACAGCAGGTCTGTGATGCTCCTCAATGTTCTGGGCGACACGCGCACTACAATGTCAGTGAGAACAAGAGTCCGAGCGGCACTTCACAATGTCGCTCCCGCTTGATCAAAAGAGCGGGGAAACCACGGAATCACGTAGACCCACTTGGGACCGAGTATTGCAATTATTGGTCGCGCAACGAGGAATGTCTCGTAGGCGCAGCTCATCAAACTGTGCCGATTACGTCCCTGCCATTTGTACACACCGCCCGTCGTTGTTTCCGATGATGGTGCAATACAGGTGATCGGACCGTCGCTCGTCTCGGGCGACCGAAAGTTCACCGATATTGCTTCAATAGAGGAAGCAAAAGTCGTAACAAGGTAGCTGTAGGTGAACCTGCAGCTGGATCATTTTCTGATATCCATTATACAAAAAAGAGCATATTTATGTGCATGTATAATTGCACAGTATGCAACCAAAAATATACATATATGTTTTACATGTATGTGCTTCTATATGCCGTTTGACATGGGAGATGAGGGATGTTATATATAGTTCTGTTATTTTCTATCATGTATGTGTGTTAGAGTGTCTGTGTTAATATACTTTTTAATGCATGCTCTACATAATATACAGTAGTAATAACACAGAGAATACGTATGGAATGCGTATCTCTCTATATATATTTATGTATATATGCTATGTGTATATCAACCTCGCATATTTTCTCCCTGTTGACCACGGCTCCCACAACGTGTCGCGATGGATGACTTGGCTTCCTATTTCGTTGAAGAACGCAGCAAAGTGCGGTAAGTGGTATCAATTGCAGAATCATTTCATTGCCCAATCTTTGAACGCAAACGGCGCATGGGAGAAGCT</ns2:sequence><ns2:name>U75507.1_Trypanosoma_evasi_18S_ribosomal_RNA_gene,_internal_transcribed_spacer_region_(ITS),_and_5.8S_ribosomal_RNA_gene,_partial_sequence</ns2:name></ns2:Sequence><ns2:Sequence dsseqid="sq536" id="sq536"><ns2:sequence>TGATCTGGTTGATCCTGCCAGTAGTCATATGCTTGTTTCAAGGACTTAGCCATGCATGCCTCAGAATCACTGCATTGCAGGAATCTGCGCATGGCTCATTACATCAGACGTAATCTGCCGCCAAAATTTTGCGGTCTCCGCATTACTGGATAACTTGGCGAAACGCCAAGCTAATACATGAACCAATCGGACGCTCTCTTTTTCTATGTCGCGGCTTGTGTTTACGCACTTGTCGTGGCGATGGGACGTCCAGCGAATGAATGAAATTAGAACCAACGCCTCCACCCGGGGGCAGTAACACTCAGACGTGTTGACTCAATTCATTCCGTGCGAAAGCCGAGCCTTGTTGCTCGGCGTCTACTGACGAACAACTGCCCTATCAGCCAGTGATGGCCGTGTAGTGGACTGCCATGGCGTTGACGGGAGCGGGGGATTAGGGTTCGATTCCGGAGAGGGAGCCTGAGAAATAGCTACCACTTCTACGGAGGGCAGCAGGCGCGCAAATTGCCCAATGTCGAAAAAATACGATGAGGCAGCGAAAAGAAATAGAGCCGACCGTGCCCTAGTGCATGGTTGTTTTCAATGGGGGATACTCAAACCCATCCAATATCGAGTAACAATTGGAGGACAAGTCTGGTGCCAGCACCCGCGGTAATTCCAGCTCCAAAAGCGTATATTAATGCTGTTGCTGTTAAAGGGTTCGTAGTTGAACTGTGGGCCACGTAGTTTTGTGCCGTGCCAGTCCCGTCCACCTCGGACGTGTTTTGACCCACGCCCTCGTGGCCCGTGAACACACTCAGATACAAGAAACACGGGAGCGGTTCCTCCTCACTTTCACGCATGTCATGCATGCGAGGGGGCGTCCGTGAATTTTACTGTGACCAAAAAAGTGCGACCAAAGCAGTCTGCCGACTTGAATTACAAAGCATGGGATAACGAAGCATCAGCCCTGGGGCCACCGTTTCGGCTTTTGTTGGTTTTAGAAGTCCTTGGGAGATTATGGGGCCGCGTGCCTTGGGTCGGTGTTTCGTGTCTCATTTTTGTGGCGCGCACATTCGGCTCTTCGTGATGTTTTTTTACATTCATTGCGACGCGCGGCTTCCAGGAATGAAGGAGGGTAGTTCGGGGGAGAACGTACTGGTGCGTCAGAGGTGAAATTCTTAGACCGCACCAAGACGAACTACAGCGAAGGCATTCTTCAAGGATACCTTCCTCAATCAAGAACCAAAGTGTGGGGATCAAAGATGATTAGAGACCATTGTAGTCCACACTGCAAACCATGACACCCATGAATTGGGGAACATCATTGGGTGCCCGTGTGGCGGCCTTTTGTGCCGACCCTCGGCCCCAATTTATTTATCAATTTACGTGCCTATTCTATCACCCCCGGTTCCCTCTTTTGAGGTTCTTCCGGGGTTTTTTACGGGAATATCCTCAGCACGTTTCTTACTTCTTCACGCGAAAGCTTGGAGGTTACAGTCTCAGGGGGGAGTACGTTCGCAAGAGTGAAACTTAAAGAAATTGACGGAATGGCACCACAAGACGTGGAGCGTGCGGTTTAATTTGACTCAACACGGGGAACTTTACCAGATCCGGACAGGGTGAGGATTGACAGATGGAGTGTTCTTTCTCGATCCCCTGAATGGTGGTGCATGGCCGCTTTTGGTCGGTGGAGTGATTTGTTTGGTTGATTCCGTCAACGGACGAGATCCAAGCTGCCCAGTAGGTGCCGGGATTGTCCACACAGGACAGCAGTCCCTCCGGCGGGGATTTTTTCCCCAACGGTGGTCGTCATCCTTCTTTTTACAGGCCCCTTCTCTGCGGGATTCCTTGCTTTTCGCGCAAGGTGAGATTTTGGGCAACAGCAGGTCTGTGATGCTCCTCAATGTTCTGGGCGACACGCGCACTACAATGTCAGTGAGAACAAGAGTCCGAGCGGCACTTCACAATGTCGCTCCCGCTTGATCAAAAGAGCGGGGAAACCACGGAATCACGTAGACCCACTTGGGACCGAGTATTGCAATTATTGGTCGCGCAACGAGGAATGTCTCGTAGGCGCAGCTCATCAAACTGTGCCGATTACGTCCCTGCCATTTGTACACACCGCCCGTCGTTGTTTCCGATGATGGTGCAATACAGGTGATCGGACCGTCGCTCGTCTCGGGCGACCGAAAGTTCACCGATATTGCTTCAATAGAGGAAGCAAAAGTCGTAACAAGGTAGCTGTAGGTGAACCTGCAGCTGGATCATTTTCTGATATCCATTATACAAAAAAGAGCATATTTATGTGCATGTATAAATTGCACAGTATGCAACCAAAAATATACATATATGTTTTACATGTATGTGTTTCTATATGCCGTTTGACATGGGAGATGAGGGATGCTATATATAGTTCTGTTATTTTCTATTATGTATGTGTGTTAGAGTGTCTGTGTTAATATACTTTTTAATGCATGCTCTACATAATATACAGTAGTAATAACACAGAGAATACGTATGGAATGCGTATCTCTCTATATATATTTATGTATATATGCTATGTGTATATCAACCTCGCATATTTTCTCCCTGTTGACCACGGCTCCCACAACGTGTCGCGATGGATGACTTGGCTTCCTATTTCGTTGAAGAACGCAGCAAAGTGCGATAAGTGGTATCAATTGCAGAATCATTTCATTGCCCAATCTTTGAACGCAAACGGCGCATGGGAGAAGCTCTCTCGAGCCATCCCCGTGCATGCCACATTTCTCAGTGTCGAATATAAAAACAAAACGCACACCTATTTTGTGTTGTTCAACGCACGCAAAAAATCCCGCCACCTCTTTCTCCTCGTGTGGGGTGCATATTCATGTTTGTGAGTGTGCACATATACGATATCTTTCAACTCTTTCTACTCGCACAATGGTGTATGTCACGCATATACGTGTGTGTAGTGAGTGATATGGAAGAGAAATGGGAAAGGCATATGTATATATGTATATACATAATATATATGTGTGTGGATTTGTGTGTTGAGCACATATAAGGAAAAAGGTTGCGTGTATATACAGAGAGTCTGTGGCGGTTGGGACATGTGTATAAATATATATGTATATGTGTGTGTTCCGCTGTGGAGATTTTATATCTTACGGAGAGTGTTCATATATATATGTTTGTACGCATGTATTTTGGCGCCCCGTATAGAGATTAAAAAAGAAGAGAAAAAGTATGCAAAAGAGGCGGCGGATAGTGTGTATGTGTGTATTCACAGCAAGCAACTATATTTTGCTGCTTGTGAGTATATGCATATATGTACATTATGTGCTTGTGCTTCTTTCGTGTACGCTTCACTTTTTTATATTGCATTTT</ns2:sequence><ns2:name>MN446740.1_Trypanosoma_evansi_isolate_haB_18S_ribosomal_RNA_gene,_internal_transcribed_spacer_1,_5.8S_ribosomal_RNA_gene,_internal_transcribed_spacer_2,_and_28S_ribosomal_RNA_gene,_region</ns2:name></ns2:Sequence><ns2:Sequence dsseqid="sq538" id="sq538"><ns2:sequence>TTAGCCATGCATGCCTCAGAATCACTGCATTGCAGGAATCTGCGCATGGCTCATTACATCAGACGTAATCTGCCGCCAAAATTTTGCGGTCTCCGCATTACTGGATAACTTGGCGAAACGCCAAGCTAATACATGAACCAATCGGACGCTCTCTTTTTCTATGTCGCGGCTTGTGTTTACGCACTTGTCGTGGCGATGGGACGTCCAGCGAATGAATGAAATTAGAACCAACGCCTCCACCCGGGGGCAGTAACACTCAGACGTGTTGACTCAATTCATTCCGTGCGAAAGCCGAGCCTTGTTGCTCGGCGTCTACTGACGAACAACTGCCCTATCAGCCAGTGATGGCCGTGTAGTGGACTGCCATGGCGTTGACGGGAGCGGGGGATTAGGGTTCGATTCCGGAGAGGGAGCCTGAGAAATAGCTACCACTTCTACGGAGGGCAGCAGGCGCGCAAATTGCCCAATGTCGAAAAAATACGATGAGGCAGCGAAAAGAAATAGAGCCGACCGTGCCCTAGTGCATGGTTGTTTTCAATGGGGGATACTCAAACCCATCCAATATCGAGTAACAATTGGAGGACAAGTCTGGTGCCAGCACCCGCGGTAATTCCAGCTCCAAAAGCGTATATTAATGCTGTTGCTGTTAAAGGGTTCGTAGTTGAACTGTGGGCCACGTAGTTTTGTGCCGTGCCAGTCCCGTCCACCTCGGACGTGTTTTGACCCACGCCCTCGTGGCCCGTGAACACACTCAGATACAAGAAACACGGGAGCGGTTCCTCCTCACTTTCACGCATGTCATGCATGCGAGGGGGCGTCCGTGAATTTTACTGTGACCAAAAAAGTGCGACCAAAGCAGTCTGCCGACTTGAATTACAAAGCATGGGATAACGAAGCATCAGCCCTGGGGCCACCGTTTCGGCTTTTGTTGGTTTTAGAAGTCCTTGGGAGATTATGGGGCCGCGTGCCTTGGGTCGGTGTTTCGTGTCTCATTTTTGTGGCGCGCACATTCGGCTCTTCGTGATGTTTTTTTACATTCATTGCGACGCGCGGCTTCCAGGAATGAAGGAGGGTAGTTCGGGGGAGAACGTACTGGTGCGTCAGAGGTGAAATTCTTAGACCGCACCAAGACGAACTACAGCGAAGGCATTCTTCAAGGATACCTTCCTCAATCAAGAACCAAAGTGTGGGGATCAAAGATGATTAGAGACCATTGTAGTCCACACTGCAAACCATGACACCCATGAATTGGGGAACATCATTGGGTGCCCGTGTGGCGGCCTTTTGTGCCGACCCTCGGCCCCAATTTATTTATCAATTTACGTGCCTATTCTATCACCCCCGGTTCCCTCTTTTGAGGTTCTTCCGGGGTTTTTTACGGGAATATCCTCAGCACGTTTCTTACTTCTTCACGCGAAAGCTTGGAGGTTACAGTCTCAGGGGGGAGTACGTTCGCAAGAGTGAAACTTAAAGAAATTGACGGAATGGCACCACAAGACGTGGAGCGTGCGGTTTAATTTGACTCAACACGGGGAACTTTACCAGATCCGGACAGGGTGAGGATTGACAGATGGAGTGTTCTTTCTCGATCCCCTGAATGGTGGTGCATGGCCGCTTTTGGTCGGTGGAGTGATTTGTTTGGTTGATTCCGTCAACGGACGAGATCCAAGCTGCCCAGTAGGTGCCGGGATTGTCCACACAGGACAGCAGTCCCTCCGGCGGGGATTTTTTCCCCAACGGTGGTCGTCATCCTTCTTTTTACAGGCCCCTTCTCTGCGGGATTCCTTGCTTTTCGCGCAAGGTGAGATTTTGGGCAACAGCAGGTCTGTGATGCTCCTCAATGTTCTGGGCGACACGCGCACTACAATGTCAGTGAGAACAAGAGTCCGAGCGGCACTTCACAATGTCGCTCCCGCTTGATCAAAAGAGCGGGGAAACCACGGAATCACGTAGACCCACTTGGGACCGAGTATTGCAATTATTGGTCGCGCAACGAGGAATGTCTCGTAGGCGCAGCTCATCAAACTGTGCCGATTACGTCCCTGCCATTTGTACACACCGCCCGTCGTTGTTTCCGATGATGGTGCAATACAGGTGATCGGACCGTCGCTCGTCTCGGGCGACCGAAAGTTCACCGATATTGCTTCAATAGAGGAAGCAAAAGTCGTAACAAGGTAGCTGTAGGTGAACCTGCAGCTGGATCATTTTCTGATATCCATTATACAAAAAAGAGCATATTTATGTGCATGTATAAATTGCACAGTATGCAACCAAAAATATACATATATGTTTTACATGTATGTGTTTCTATATGCCGTTTGACATGGGAGATGAGGGATGCTATACATAGTTCTGTTATTTTCTATCATGTATGTGTGTTAGAGTGTCTGTGTTAATATACTTTTTAATGCATGCTCTACATAATATACAGTAGTAATAACACAGAGAATACGTATGGAATGCGTATCTCTCTATATATATTTATGTATATATGCTATGTGTATATCAACCTCGCATATTTTCTCCCTGTTGACCACGGCTCCCACAACGTGTCGCGATGGATGACTTGGCTTCCTATTTCGTTGAAGAACGCAGCAAAGTGCGATAAGTGGTATCAATTGCAGAATCATTTCATTGCCCAATCTTTGAACGCAAACGGCGCATGGGAGAAGCTCTCTCGAGCCATCCCCGTGCATGCCACATTTCTCAGTGTCGAATATAAAAACAAAACACACACCTATTTTGTGTTGTTCAACGCACGCAAAAAATCCCGCCACCTCTTTCTCCTCGTGTGGTGCATATTCATGTTTGTGAGTGTGCACATATACGATATCTTTCAACTCTTTCTACTCGCACAATGGTGTATGTCACGCATATACGTGTGTGTAGTGAGTGATATGGAAGAGAAATGGGAAAGGCATATATATATATGTATATACATAATATATATGTGTGTGGATTTGTGTGTTGAGCACATATAAGGAAAAAGGTTGTGTGTATATACAGAGAGTCTGTGGCGGTTGGGACATGTGTATAAATATATATATGTATATGTGTGTGTTCCGCTGTGGAGATTTTATATCTTACGGAGAGTGTTCATATATATATGTTTGTACGCATGTATTTTGGCGCCCCGTATAGAGATTAAAAAAGAAGAGAAAAAGTATGCAAAAGAGGCGGCGGATAGTGTGTATGTGTGTATTCACAGCAAGCAACTATATTTTGCTGCTTGTGAGTATATGCATATATGTACATTATGTGCTTGTGCTTCTTTCGTGTACGCTTCACTTTTTTATATTGCATTTTTCAGACCTGAGTGTGGCAGGACCACCCGCTAAACTTAAGCATATTACTCAGCGGAGGAAAAGAAAACAA</ns2:sequence><ns2:name>AB551919.1_Trypanosoma_evansi_evansi_genes_for_18S_ribosomal_RNA,_ITS1,_5.8S_ribosomal_RNA,_ITS2,_28S_ribosomal_RNA,_partial_and_complete_sequence,_isolate:_Egy.1</ns2:name></ns2:Sequence><ns2:Sequence dsseqid="sq540" id="sq540"><ns2:sequence>TTAGCCATGCATGCCTCAGAATCACTGCATTGCAGGAATCTGCGCATGGCTCATTACATCAGACGTAATCTGCCGCCAAAATTTTGCGGTCTCCGCATTACTGGATAACTTGGCGAAACGCCAAGCTAATACATGAACCAATCGGACGCTCTCTTTTTCTATGTCGCGGCTTGTGTTTACGCACTTGTCGTGGCGATGGGACGTCCAGCGAATGAATGAAATTAGAACCAACGCCTCCACCCGGGGGCAGTAACACTCAGACGTGTTGACTCAATTCATTCCGTGCGAAAGCCGAGCCTTGTTGCTCGGCGTCTACTGACGAACAACTGCCCTATCAGCCAGTGATGGCCGTGTAGTGGACTGCCATGGCGTTGACGGGAGCGGGGGATTAGGGTTCGATTCCGGAGAGGGAGCCTGAGAAATAGCTACCACTTCTACGGAGGGCAGCAGGCGCGCAAATTGCCCAATGTCGAAAAAATACGATGAGGCAGCGAAAAGAAATAGAGCCGACCGTGCCCTAGTGCATGGTTGTTTTCAATGGGGGATACTCAAACCCATCCAATATCGAGTAACAATTGGAGGACAAGTCTGGTGCCAGCACCCGCGGTAATTCCAGCTCCAAAAGCGTATATTAATGCTGTTGCTGTTAAAGGGTTCGTAGTTGAACTGTGGGCCACGTAGTTTTGTGCCGTGCCAGTCCCGTCCACCTCGGACGTGTTTTGACCCACGCCCTCGTGGCCCGTGAACACACTCAGATACAAGAAACACGGGAGCGGTTCCTCCTCACTTTCACGCATGTCATGCATGCGAGGGGGCGTCCGTGAATTTTACTGTGACCAAAAAAGTGCGACCAAAGCAGTCTGCCGACTTGAATTACAAAGCATGGGATAACGAAGCATCAGCCCTGGGGCCACCGTTTCGGCTTTTGTTGGTTTTAGAAGTCCTTGGGAGATTATGGGGCCGCGTGCCTTGGGTCGGTGTTTCGTGTCTCATTTTTGTGGCGCGCACATTCGGCTCTTCGTGATGTTTTTTTACATTCATTGCGACGCGCGGCTTCCAGGAATGAAGGAGGGTAGTTCGGGGGAGAACGTACTGGTGCGTCAGAGGTGAAATTCTTAGACCGCACCAAGACGAACTACAGCGAAGGCATTCTTCAAGGATACCTTCCTCAATCAAGAACCAAAGTGTGGGGATCAAAGATGATTAGAGACCATTGTAGTCCACACTGCAAACCATGACACCCATGAATTGGGGAACATCATTGGGTGCCCGTGTGGCGGCCTTTTGTGCCGACCCTCGGCCCCAATTTATTTATCAATTTACGTGCCTATTCTATCACCCCCGGTTCCCTCTTTTGAGGTTCTTCCGGGGTTTTTTACGGGAATATCCTCAGCACGTTTCTTACTTCTTCACGCGAAAGCTTGGAGGTTACAGTCTCAGGGGGGAGTACGTTCGCAAGAGTGAAACTTAAAGAAATTGACGGAATGGCACCACAAGACGTGGAGCGTGCGGTTTAATTTGACTCAACACGGGGAACTTTACCAGATCCGGACAGGGTGAGGATTGACAGATGGAGTGTTCTTTCTCGATCCCCTGAATGGTGGTGCATGGCCGCTTTTGGTCGGTGGAGTGATTTGTTTGGTTGATTCCGTCAACGGACGAGATCCAAGCTGCCCAGTAGGTGCCGGGATTGTCCACACAGGACAGCAGTCCCTCCGGCGGGGATTTTTTCCCCAACGGTGGTCGTCATCCTTCTTTTTACAGGCCCCTTCTCTGCGGGATTCCTTGCTTTTCGCGCAAGGTGAGATTTTGGGCAACAGCAGGTCTGTGATGCTCCTCAATGTTCTGGGCGACACGCGCACTACAATGTCAGTGAGAACAAGAGTCCGAGCGGCACTTCACAATGTCGCTCCCGCTTGATCAAAAGAGCGGGGAAACCACGGAATCACGTAGACCCACTTGGGACCGAGTATTGCAATTATTGGTCGCGCAACGAGGAATGTCTCGTAGGCGCAGCTCATCAAACTGTGCCGATTACGTCCCTGCCATTTGTACACACCGCCCGTCGTTGTTTCCGATGATGGTGCAATACAGGTGATCGGACCGTCGCTCGTCTCGGGCGACCGAAAGTTCACCGATATTGCTTCAATAGAGGAAGCAAAAGTCGTAACAAGGTAGCTGTAGGTGAACCTGCAGCTGGATCATTTTCTGATATCCATTATACAAAAAAGAGCATATTTATGTGCATGTATAAATTGCACAGTATGCAACCAAAAATATACATATATGTTTTACATGTATGTGTTTCTATATGCCGTTTGACATGGGAGATGAGGGATGCTATACATAGTTCTGTTATTTTCTATCATGTATGTGTGTTAGAGTGTCTGTGTTAATATACTTTTTAATGCATGCTCTACATAATATACAGTAGTAATAACACAGAGAATACGTATGGAATGCGTATCTCTCTATATATATTTATGTATATATGCTATGTGTATATCAACCTCGCATATTTTCTCCCTGTTGACCACGGCTCCCACAACGTGTCGCGATGGATGACTTGGCTTCCTATTTCGTTGAAGAACGCAGCAAAGTGCGATAAGTGGTATCAATTGCAGAATCATTTCATTGCCCAATCTTTGAACGCAAACGGCGCATGGGAGAAGCTCTCTCGAGCCATCCCCGTGCATGCCACATTTCTCAGTGTCGAATATAAAAACAAAACACACACCTATTTTGTGTTGTTCAACGCACGCAAAAAATCCCGCCACCTCTTTCTCCTCGTGTGGTGCATATTCATGTTTGTGAGTGTGCACATATACGATATCTTTCAACTCTTTCTACTCGCACAATGGTGTATGTCACGCATATACGTGTGTGTAGTGAGTGATATGGAAGAGAAATGGGAAAGGCATATATATATATGTATATACATAATATATATGTGTGTGGATTTGTGTGTTGAGCACATATAAGGAAAAAGGTTGTGTGTATATACAGAGAGTCTGTGGCGGTTGGGACATGTGTATAAATATATATATGTATATGTGTGTGTTCCGCTGTGGAGATTTTATATCTTACGGAGAGTGTTCATATATATATGTTTGTACGCATGTATTTTGGCGCCCCGTATAGAGATTAAAAAAGAAGAGAAAAAGTATGCAAAAGAGGCGGCGGATAGTGTGTATGTGTGTATTCACAGCAAGCAACTATATTTTGCTGCTTGTGAGTATATGCATATATGTACATTATGTGCTTGTGCTTCTTTCGTGTACGCTTCACTTTTTTATATTGTATTTTTCAGACCTGAGTGTGGCAGGACCACCCGCTAAACTTAAGCATATTACTCAGCGGAGGAAAAGAAAACAA</ns2:sequence><ns2:name>AB551921.1_Trypanosoma_evansi_evansi_genes_for_18S_ribosomal_RNA,_ITS1,_5.8S_ribosomal_RNA,_ITS2,_28S_ribosomal_RNA,_partial_and_complete_sequence,_isolate:_Egy.3</ns2:name></ns2:Sequence><ns2:Sequence dsseqid="sq542" id="sq542"><ns2:sequence>TTAGCCATGCATGCCTCAGAATCACTGCATTGCAGGAATCTGCGCATGGCTCATTACATCAGACGTAATCTGCCGCCAAAATTTTGCGGTCTCCGCATTACTGGATAACTTGGCGAAACGCCAAGCTAATACATGAACCAATCGGACGCTCTCTTTTTCTATGTCGCGGCTTGTGTTTACGCACTTGTCGTGGCGATGGGACGTCCAGCGAATGAATGAAATTAGAACCAACGCCTCCACCCGGGGGCAGTAACACTCAGACGTGTTGACTCAATTCATTCCGTGCGAAAGCCGAGCCTTGTTGCTCGGCGTCTACTGACGAACAACTGCCCTATCAGCCAGTGATGGCCGTGTAGTGGACTGCCATGGCGTTGACGGGAGCGGGGGATTAGGGTTCGATTCCGGAGAGGGAGCCTGAGAAATAGCTACCACTTCTACGGAGGGCAGCAGGCGCGCAAATTGCCCAATGTCGAAAAAATACGATGAGGCAGCGAAAAGAAATAGAGCCGACCGTGCCCTAGTGCATGGTTGTTTTCAATGGGGGATACTCAAACCCATCCAATATCGAGTAACAATTGGAGGACAAGTCTGGTGCCAGCACCCGCGGTAATTCCAGCTCCAAAAGCGTATATTAATGCTGTTGCTGTTAAAGGGTTCGTAGTTGAACTGTGGGCCACGTAGTTTTGTGCCGTGCCAGTCCCGTCCACCTCGGACGTGTTTTGACCCACGCCCTCGTGGCCCGTGAACACACTCAGATACAAGAAACACGGGAGCGGTTCCTCCTCACTTTCACGCATGTCATGCATGCGAGGGGGCGTCCGTGAATTTTACTGTGACCAAAAAAGTGCGACCAAAGCAGTCTGCCGACTTGAATTACAAAGCATGGGATAACGAAGCATCAGCCCTGGGGCCACCGTTTCGGCTTTTGTTGGTTTTAGAAGTCCTTGGGAGATTATGGGGCCGCGTGCCTTGGGTCGGTGTTTCGTGTCTCATTTTTGTGGCGCGCACATTCGGCTCTTCGTGATGTTTTTTTACATTCATTGCGACGCGCGGCTTCCAGGAATGAAGGAGGGTAGTTCGGGGGAGAACGTACTGGTGCGTCAGAGGTGAAATTCTTAGACCGCACCAAGACGAACTACAGCGAAGGCATTCTTCAAGGATACCTTCCTCAATCAAGAACCAAAGTGTGGGGATCAAAGATGATTAGAGACCATTGTAGTCCACACTGCAAACCATGACACCCATGAATTGGGGAACATCATTGGGTGCCCGTGTGGCGGCCTTTTGTGCCGACCCTCGGCCCCAATTTATTTATCAATTTACGTGCCTATTCTATCACCCCCGGTTCCCTCTTTTGAGGTTCTTCCGGGGTTTTTTACGGGAATATCCTCAGCACGTTTCTTACTTCTTCACGCGAAAGCTTGGAGGTTACAGTCTCAGGGGGGAGTACGTTCGCAAGAGTGAAACTTAAAGAAATTGACGGAATGGCACCACAAGACGTGGAGCGTGCGGTTTAATTTGACTCAACACGGGGAACTTTACCAGATCCGGACAGGGTGAGGATTGACAGATGGAGTGTTCTTTCTCGATCCCCTGAATGGTGGTGCATGGCCGCTTTTGGTCGGTGGAGTGATTTGTTTGGTTGATTCCGTCAACGGACGAGATCCAAGCTGCCCAGTAGGTGCCGGGATTGTCCACACAGGACAGCAGTCCCTCCGGCGGGGATTTTTTCCCCAACGGTGGTCGTCATCCTTCTTTTTACAGGCCCCTTCTCTGCGGGATTCCTTGCTTTTCGCGCAAGGTGAGATTTTGGGCAACAGCAGGTCTGTGATGCTCCTCAATGTTCTGGGCGACACGCGCACTACAATGTCAGTGAGAACAAGAGTCCGAGCGGCACTTCACAATGTCGCTCCCGCTTGATCAAAAGAGCGGGGAAACCACGGAATCACGTAGACCCACTTGGGACCGAGTATTGCAATTATTGGTCGCGCAACGAGGAATGTCTCGTAGGCGCAGCTCATCAAACTGTGCCGATTACGTCCCTGCCATTTGTACACACCGCCCGTCGTTGTTTCCGATGATGGTGCAATACAGGTGATCGGACCGTCGCTCGTCTCGGGCGACCGAAAGTTCACCGATATTGCTTCAATAGAGGAAGCAAAAGTCGTAACAAGGTAGCTGTAGGTGAACCTGCAGCTGGATCATTTTCTGATATCCATTATACAAAAAAGAGCATATTTATGTGCATGTATAAATTGCACAGTATGCAACCAAAAATATACATATATGTTTTACATGTATGTGTTTCTATATGCCGTTTGACATGGGAGATGAGGGATGCTATACATAGTTCTGTTATTTTCTATCATGTATGTGTGTTAGAGTGTCTGTGTTAATATACTTTTTAATGCATGCTCTACATAATATACAGTAGTAATAACACAGAGAATACGTATGGAATGCGTATCTCTCTATATATATTTATGTATATATGCTATGTGTATATCAACCTCGCATATTTTCTCCCTGTTGACCACGGCTCCCACAACGTGTCGCGATGGATGACTTGGCTTCCTATTTCGTTGAAGAACGCAGCAAAGTGCGATAAGTGGTATCAATTGCAGAATCATTTCATTGCCCAATCTTTGAACGCAAACGGCGCATGGGAGAAGCTCTCTCGAGCCATCCCCGTGCATGCCACATTTCTCAGTGTCGAATATAAAAACAAAACACACACCTATTTTGTGTTGTTCAACGCACGCAAAAAATCCCGCCACCTCTTTCTCCTCGTGTGGTGCATATTCATGTTTGTGAGTGTGCACATATACGATATCTTTCAACTCTTTCTACTCGCACGATGGTGTATGTCACGCATATACGTGTGTGTAGTGAGTGATATGGAAGAGAAATGGGAAAGGCATATATATATATGTATATACATAATATATATGTGTGTGGATTTGTGTGTTGAGCACATATAAGGAAAAAGGTTGTGTGTATATACAGAGAGTCTGTGGCGGTTGGGACATGTGTATAAATATATATATGTATATGTGTGTGTTCCGCTGTGGAGATTTTATATCTTACGGAGAGTGTTCATATATATATGTTTGTACGCATGTATTTTGGCGCCCCGTATAGAGATTAAAAAAGAAGAGAAAAAGTATGCAAAAGAGGCGGCGGATAGTGTGTATGTGTGTATTCACAGCAAGCAACTATATTTTGCTGCTTGTGAGTATATGCATATATGTACATTATGTGCTTGTGCTTCTTTCGTGTACGCTTCACTTTTTTATATTGCATTTTTCAGACCTGAGTGTGGCAGGACCACCCGCTAAACTTAAGCATATTACTCAGCGGAGGAAAAGAAAACAA</ns2:sequence><ns2:name>AB551922.1_Trypanosoma_evansi_evansi_genes_for_18S_ribosomal_RNA,_ITS1,_5.8S_ribosomal_RNA,_ITS2,_28S_ribosomal_RNA,_partial_and_complete_sequence,_isolate:_Egy.4</ns2:name></ns2:Sequence><ns2:Sequence dsseqid="sq544" id="sq544"><ns2:sequence>TTAGCCATGCATGCCTCAGAATCACTGCATTGCAGGAATCTGCGCATGGCTCATTACATCAGACGTAATCTGCCGCCAAAATTTTGCGGTCTCCGCATTACTGGATAACTTGGCGAAACGCCAAGCTAATACATGAACCAATCGGACGCTCTCTTTTTCTATGTCGCGGCTTGTGTTTACGCACTTGTCGTGGCGATGGGACGTCCAGCGAATGAATGAAATTAGAACCAACGCCTCCACCCGGGGGCAGTAACACTCAGACGTGTTGACTCAATTCATTCCGTGCGAAAGCCGAGCCTTGTTGCTCGGCGTCTACTGACGAACAACTGCCCTATCAGCCAGTGATGGCCGTGTAGTGGACTGCCATGGCGTTGACGGGAGCGGGGGATTAGGGTTCGATTCCGGAGAGGGAGCCTGAGAAATAGCTACCACTTCTACGGAGGGCAGCAGGCGCGCAAATTGCCCAATGTCGAAAAAATACGATGAGGCAGCGAAAAGAAATAGAGCCGACCGTGCCCTAGTGCATGGTTGTTTTCAATGGGGGATACTCAAACCCATCCAATATCGAGTAACAATTGGAGGACAAGTCTGGTGCCAGCACCCGCGGTAATTCCAGCTCCAAAAGCGTATATTAATGCTGTTGCTGTTAAAGGGTTCGTAGTTGAACTGTGGGCCACGTAGTTTTGTGCCGTGCCAGTCCCGTCCACCTCGGACGTGTTTTGACCCACGCCCTCGTGGCCCGTGAACACACTCAGATACAAGAAACACGGGAGCGGTTCCTCCTCACTTTCACGCATGTCATGCATGCGAGGGGGCGTCCGTGAATTTTACTGTGACCAAAAAAGTGCGACCAAAGCAGTCTGCCGACTTGAATTACAAAGCATGGGATAACGAAGCATCAGCCCTGGGGCCACCGTTTCGGCTTTTGTTGGTTTTAGAAGTCCTTGGGAGATTATGGGGCCGCGTGCCTTGGGTCGGTGTTTCGTGTCTCATTTTTGTGGCGCGCACATTCGGCTCTTCGTGATGTTTTTTTACATTCATTGCGACGCGCGGCTTCCAGGAATGAAGGAGGGTAGTTCGGGGGAGAACGTACTGGTGCGTCAGAGGTGAAATTCTTAGACCGCACCAAGACGAACTACAGCGAAGGCATTCTTCAAGGATACCTTCCTCAATCAAGAACCAAAGTGTGGGGATCAAAGATGATTAGAGACCATTGTAGTCCACACTGCAAACCATGACACCCATGAATTGGGGAACATCATTGGGTGCCCGTGTGGCGGCCTTTTGTGCCGACCCTCGGCCCCAATTTATTTATCAATTTACGTGCCTATTCTATCACCCCCGGTTCCCTCTTTTGAGGTTCTTCCGGGGTTTTTTACGGGAATATCCTCAGCACGTTTCTTACTTCTTCACGCGAAAGCTTGGAGGTTACAGTCTCAGGGGGGAGTACGTTCGCAAGAGTGAAACTTAAAGAAATTGACGGAATGGCACCACAAGACGTGGAGCGTGCGGTTTAATTTGACTCAACACGGGGAACTTTACCAGATCCGGACAGGGTGAGGATTGACAGATGGAGTGTTCTTTCTCGATCCCCTGAATGGTGGTGCATGGCCGCTTTTGGTCGGTGGAGTGATTTGTTTGGTTGATTCCGTCAACGGACGAGATCCAAGCTGCCCAGTAGGTGCCGGGATTGTCCACACAGGACAGCAGTCCCTCCGGCGGGGATTTTTTCCCCAACGGTGGTCGTCATCCTTCTTTTTACAGGCCCCTTCTCTGCGGGATTCCTTGCTTTTCGCGCAAGGTGAGATTTTGGGCAACAGCAGGTCTGTGATGCTCCTCAATGTTCTGGGCGACACGCGCACTACAATGTCAGTGAGAACAAGAGTCCGAGCGGCACTTCACAATGTCGCTCCCGCTTGATCAAAAGAGCGGGGAAACCACGGAATCACGTAGACCCACTTGGGACCGAGTATTGCAATTATTGGTCGCGCAACGAGGAATGTCTCGTAGGCGCAGCTCATCAAACTGTGCCGATTACGTCCCTGCCATTTGTACACACCGCCCGTCGTTGTTTCCGATGATGGTGCAATACAGGTGATCGGACCGTCGCTCGTCTCGGGCGACCGAAAGTTCACCGATATTGCTTCAATAGAGGAAGCAAAAGTCGTAACAAGGTAGCTGTAGGTGAACCTGCAGCTGGATCATTTTCTGATATCCATTATACAAAAAAGAGCATATTTATGTGCATGTATAAATTGCACAGTATGCAACCAAAAATATACATATATGTTTTACATGTATGTGTTTCTATATGCCGTTTGACATGGGAGATGAGGGATGCTATACATAGTTCTGTTATTTTCTATCATGTATGTGTATTAGAGTGTCTGTGTTAATATACTTTTTAATGCATGCTCTACATAATATACAGTAGTAATAACACAGAGAATACGTATGGAATGCGTATCTCTCTATATATATTTATGTATATATGCTATGTGTATATCAACCTCGCATATTTTCTCCCTGTTGACCACGGCTCCCACAACGTGTCGCGATGGATGACTTGGCTTCCTATTTCGTTGAAGAACGCAGCAAAGTGCGATAAGTGGTATCAATTGCAGAATCATTTCATTGCCCAATCTTTGAACGCAAACGGCGCATGGGAGAAGCTCTCTCGAGCCATCCCCGTGCATGCCACATTTCTCAGTGTCGAATATAAAAACAAAACGCACACCTATTTTGTGTTGTTCAACGCACGCAAAAAATCCCGCCACCTCTTTCTCCTCGTGTGGTGCATATTCATGTTTGTGAGTGTGCACATATACGATATCTTTCAACTCTTTCTACTCGCACAATGGTGTATGTCACGCATATACGTGTGTGTAGTGAGTGATATGGAAGAGAAATGGGAAAGGCATATATATATATGTATATACATAATATATATGTGTGTGGATTTGTGTGTTGAGCACATATAAGGAAAAAGGTTGTGTGTATATACAGAGAGTCTGTGGCGGTTGGGACATGTGTATAAATATATATATGTATATGTGTGTGTTCCGCTGTGGAGATTTTATATCTTACGGAGAGTGTTCATATATATATGTTTGTACGCATGTATTTTGGCGCCCCGTATAGAGATTAAAAAAGAAGAGAAAAAGTATGCAAAAGAGGCGGCGGATAGTGTGTATGTGTGTATTCACAGCAAGCAACTATATTTTGCTGCTTGTGAGTATATGCATATATGTACATTATGTGCTTGTGCTTCTTTCGTGTACGCTTCACTTTTTTATATTGTATTTTTCAGACCTGAGTGTGGCAGGACCACCCGCTAAACTTAAGCATATTACTCAGCGGAGGAAAAGAAAACAA</ns2:sequence><ns2:name>AB551920.1_Trypanosoma_evansi_evansi_genes_for_18S_ribosomal_RNA,_ITS1,_5.8S_ribosomal_RNA,_ITS2,_28S_ribosomal_RNA,_partial_and_complete_sequence,_isolate:_Egy.2</ns2:name></ns2:Sequence></ns2:SequenceSet></ns3:vamsasModel><ns3:JSeq colour="-1" start="1" end="1152" id="sq90"><ns3:features begin="12" end="29" type="CGGGGGATTAGGGTTCGA" description="Search Results" featureGroup="B3c (rerverse complement_backward external primer)" score="0.0"/></ns3:JSeq><ns3:JSeq colour="-1" start="1" end="1203" id="sq2"><ns3:features begin="244" end="261" type="CGGGGGATTAGGGTTCGA" description="Search Results" featureGroup="B3c (rerverse complement_backward external primer)" score="0.0"/><ns3:features begin="213" end="231" type="GTGTAGTGGACTGCCATGG" description="Search Results" featureGroup="B2c(reverse complement_BIF backward internal primer)" score="0.0"/><ns3:features begin="130" end="149" type="TGACTCAATTCATTCCGTGC" description="Search Results" featureGroup="18S_crRNA" score="0.0"/></ns3:JSeq><ns3:JSeq colour="-1" start="1" end="1205" id="sq4"><ns3:features begin="244" end="261" type="CGGGGGATTAGGGTTCGA" description="Search Results" featureGroup="B3c (rerverse complement_backward external primer)" score="0.0"/><ns3:features begin="213" end="231" type="GTGTAGTGGACTGCCATGG" description="Search Results" featureGroup="B2c(reverse complement_BIF backward internal primer)" score="0.0"/><ns3:features begin="130" end="149" type="TGACTCAATTCATTCCGTGC" description="Search Results" featureGroup="18S_crRNA" score="0.0"/></ns3:JSeq><ns3:JSeq colour="-1" start="1" end="1205" id="sq6"><ns3:features begin="244" end="261" type="CGGGGGATTAGGGTTCGA" description="Search Results" featureGroup="B3c (rerverse complement_backward external primer)" score="0.0"/><ns3:features begin="213" end="231" type="GTGTAGTGGACTGCCATGG" description="Search Results" featureGroup="B2c(reverse complement_BIF backward internal primer)" score="0.0"/><ns3:features begin="130" end="149" type="TGACTCAATTCATTCCGTGC" description="Search Results" featureGroup="18S_crRNA" score="0.0"/></ns3:JSeq><ns3:JSeq colour="-1" start="1" end="1205" id="sq8"><ns3:features begin="244" end="261" type="CGGGGGATTAGGGTTCGA" description="Search Results" featureGroup="B3c (rerverse complement_backward external primer)" score="0.0"/><ns3:features begin="213" end="231" type="GTGTAGTGGACTGCCATGG" description="Search Results" featureGroup="B2c(reverse complement_BIF backward internal primer)" score="0.0"/><ns3:features begin="130" end="149" type="TGACTCAATTCATTCCGTGC" description="Search Results" featureGroup="18S_crRNA" score="0.0"/></ns3:JSeq><ns3:JSeq colour="-1" start="1" end="1221" id="sq10"><ns3:features begin="12" end="29" type="CGGGGGATTAGGGTTCGA" description="Search Results" featureGroup="B3c (rerverse complement_backward external primer)" score="0.0"/></ns3:JSeq><ns3:JSeq colour="-1" start="1" end="1221" id="sq12"><ns3:features begin="12" end="29" type="CGGGGGATTAGGGTTCGA" description="Search Results" featureGroup="B3c (rerverse complement_backward external primer)" score="0.0"/></ns3:JSeq><ns3:JSeq colour="-1" start="1" end="1225" id="sq14"><ns3:features begin="12" end="29" type="CGGGGGATTAGGGTTCGA" description="Search Results" featureGroup="B3c (rerverse complement_backward external primer)" score="0.0"/></ns3:JSeq><ns3:JSeq colour="-1" start="1" end="1286" id="sq16"><ns3:features begin="12" end="29" type="CGGGGGATTAGGGTTCGA" description="Search Results" featureGroup="B3c (rerverse complement_backward external primer)" score="0.0"/></ns3:JSeq><ns3:JSeq colour="-1" start="1" end="1320" id="sq18"><ns3:features begin="12" end="29" type="CGGGGGATTAGGGTTCGA" description="Search Results" featureGroup="B3c (rerverse complement_backward external primer)" score="0.0"/></ns3:JSeq><ns3:JSeq colour="-1" start="1" end="1321" id="sq20"><ns3:features begin="12" end="29" type="CGGGGGATTAGGGTTCGA" description="Search Results" featureGroup="B3c (rerverse complement_backward external primer)" score="0.0"/></ns3:JSeq><ns3:JSeq colour="-1" start="1" end="1322" id="sq22"><ns3:features begin="12" end="29" type="CGGGGGATTAGGGTTCGA" description="Search Results" featureGroup="B3c (rerverse complement_backward external primer)" score="0.0"/></ns3:JSeq><ns3:JSeq colour="-1" start="1" end="1429" id="sq24"><ns3:features begin="19" end="36" type="CGGGGGATTAGGGTTCGA" description="Search Results" featureGroup="B3c (rerverse complement_backward external primer)" score="0.0"/></ns3:JSeq><ns3:JSeq colour="-1" start="1" end="1434" id="sq26"><ns3:features begin="15" end="32" type="CGGGGGATTAGGGTTCGA" description="Search Results" featureGroup="B3c (rerverse complement_backward external primer)" score="0.0"/></ns3:JSeq><ns3:JSeq colour="-1" start="1" end="1439" id="sq28"><ns3:features begin="33" end="50" type="CGGGGGATTAGGGTTCGA" description="Search Results" featureGroup="B3c (rerverse complement_backward external primer)" score="0.0"/><ns3:features begin="2" end="20" type="GTGTAGTGGACTGCCATGG" description="Search Results" featureGroup="B2c(reverse complement_BIF backward internal primer)" score="0.0"/></ns3:JSeq><ns3:JSeq colour="-1" start="1" end="1464" id="sq30"><ns3:features begin="29" end="46" type="CGGGGGATTAGGGTTCGA" description="Search Results" featureGroup="B3c (rerverse complement_backward external primer)" score="0.0"/></ns3:JSeq><ns3:JSeq colour="-1" start="1" end="1469" id="sq32"><ns3:features begin="6" end="23" type="CGGGGGATTAGGGTTCGA" description="Search Results" featureGroup="B3c (rerverse complement_backward external primer)" score="0.0"/></ns3:JSeq><ns3:JSeq colour="-1" start="1" end="1476" id="sq34"><ns3:features begin="15" end="32" type="CGGGGGATTAGGGTTCGA" description="Search Results" featureGroup="B3c (rerverse complement_backward external primer)" score="0.0"/></ns3:JSeq><ns3:JSeq colour="-1" start="1" end="1476" id="sq36"><ns3:features begin="15" end="32" type="CGGGGGATTAGGGTTCGA" description="Search Results" featureGroup="B3c (rerverse complement_backward external primer)" score="0.0"/></ns3:JSeq><ns3:JSeq colour="-1" start="1" end="1476" id="sq38"><ns3:features begin="15" end="32" type="CGGGGGATTAGGGTTCGA" description="Search Results" featureGroup="B3c (rerverse complement_backward external primer)" score="0.0"/></ns3:JSeq><ns3:JSeq colour="-1" start="1" end="1476" id="sq40"><ns3:features begin="15" end="32" type="CGGGGGATTAGGGTTCGA" description="Search Results" featureGroup="B3c (rerverse complement_backward external primer)" score="0.0"/></ns3:JSeq><ns3:JSeq colour="-1" start="1" end="1477" id="sq42"><ns3:features begin="16" end="33" type="CGGGGGATTAGGGTTCGA" description="Search Results" featureGroup="B3c (rerverse complement_backward external primer)" score="0.0"/></ns3:JSeq><ns3:JSeq colour="-1" start="1" end="1478" id="sq44"><ns3:features begin="21" end="38" type="CGGGGGATTAGGGTTCGA" description="Search Results" featureGroup="B3c (rerverse complement_backward external primer)" score="0.0"/></ns3:JSeq><ns3:JSeq colour="-1" start="1" end="1480" id="sq46"><ns3:features begin="15" end="32" type="CGGGGGATTAGGGTTCGA" description="Search Results" featureGroup="B3c (rerverse complement_backward external primer)" score="0.0"/></ns3:JSeq><ns3:JSeq colour="-1" start="1" end="1480" id="sq48"><ns3:features begin="20" end="37" type="CGGGGGATTAGGGTTCGA" description="Search Results" featureGroup="B3c (rerverse complement_backward external primer)" score="0.0"/></ns3:JSeq><ns3:JSeq colour="-1" start="1" end="1485" id="sq50"><ns3:features begin="38" end="55" type="CGGGGGATTAGGGTTCGA" description="Search Results" featureGroup="B3c (rerverse complement_backward external primer)" score="0.0"/><ns3:features begin="7" end="25" type="GTGTAGTGGACTGCCATGG" description="Search Results" featureGroup="B2c(reverse complement_BIF backward internal primer)" score="0.0"/></ns3:JSeq><ns3:JSeq colour="-1" start="1" end="1513" id="sq52"><ns3:features begin="51" end="68" type="CGGGGGATTAGGGTTCGA" description="Search Results" featureGroup="B3c (rerverse complement_backward external primer)" score="0.0"/><ns3:features begin="20" end="38" type="GTGTAGTGGACTGCCATGG" description="Search Results" featureGroup="B2c(reverse complement_BIF backward internal primer)" score="0.0"/></ns3:JSeq><ns3:JSeq colour="-1" start="1" end="1515" id="sq54"><ns3:features begin="248" end="265" type="CGGGGGATTAGGGTTCGA" description="Search Results" featureGroup="B3c (rerverse complement_backward external primer)" score="0.0"/><ns3:features begin="217" end="235" type="GTGTAGTGGACTGCCATGG" description="Search Results" featureGroup="B2c(reverse complement_BIF backward internal primer)" score="0.0"/><ns3:features begin="134" end="153" type="TGACTCAATTCATTCCGTGC" description="Search Results" featureGroup="18S_crRNA" score="0.0"/></ns3:JSeq><ns3:JSeq colour="-1" start="1" end="1570" id="sq56"><ns3:features begin="51" end="68" type="CGGGGGATTAGGGTTCGA" description="Search Results" featureGroup="B3c (rerverse complement_backward external primer)" score="0.0"/><ns3:features begin="20" end="38" type="GTGTAGTGGACTGCCATGG" description="Search Results" featureGroup="B2c(reverse complement_BIF backward internal primer)" score="0.0"/></ns3:JSeq><ns3:JSeq colour="-1" start="1" end="1595" id="sq58"><ns3:features begin="44" end="61" type="CGGGGGATTAGGGTTCGA" description="Search Results" featureGroup="B3c (rerverse complement_backward external primer)" score="0.0"/><ns3:features begin="13" end="31" type="GTGTAGTGGACTGCCATGG" description="Search Results" featureGroup="B2c(reverse complement_BIF backward internal primer)" score="0.0"/></ns3:JSeq><ns3:JSeq colour="-1" start="1" end="1598" id="sq60"><ns3:features begin="16" end="33" type="CGGGGGATTAGGGTTCGA" description="Search Results" featureGroup="B3c (rerverse complement_backward external primer)" score="0.0"/></ns3:JSeq><ns3:JSeq colour="-1" start="1" end="1641" id="sq62"><ns3:features begin="16" end="33" type="CGGGGGATTAGGGTTCGA" description="Search Results" featureGroup="B3c (rerverse complement_backward external primer)" score="0.0"/></ns3:JSeq><ns3:JSeq colour="-1" start="1" end="1641" id="sq64"><ns3:features begin="15" end="32" type="CGGGGGATTAGGGTTCGA" description="Search Results" featureGroup="B3c (rerverse complement_backward external primer)" score="0.0"/></ns3:JSeq><ns3:JSeq colour="-1" start="1" end="1642" id="sq66"><ns3:features begin="14" end="24" type="feature_1" description="" featureGroup="Jalview" score="0.0"/><ns3:features begin="26" end="31" type="feature_1" description="" featureGroup="Jalview" score="0.0"/></ns3:JSeq><ns3:JSeq colour="-1" start="1" end="1643" id="sq68"><ns3:features begin="16" end="33" type="CGGGGGATTAGGGTTCGA" description="Search Results" featureGroup="B3c (rerverse complement_backward external primer)" score="0.0"/></ns3:JSeq><ns3:JSeq colour="-1" start="1" end="1644" id="sq70"><ns3:features begin="16" end="33" type="CGGGGGATTAGGGTTCGA" description="Search Results" featureGroup="B3c (rerverse complement_backward external primer)" score="0.0"/></ns3:JSeq><ns3:JSeq colour="-1" start="1" end="1645" id="sq72"><ns3:features begin="16" end="33" type="CGGGGGATTAGGGTTCGA" description="Search Results" featureGroup="B3c (rerverse complement_backward external primer)" score="0.0"/></ns3:JSeq><ns3:JSeq colour="-1" start="1" end="1688" id="sq74"><ns3:features begin="352" end="369" type="CGGGGGATTAGGGTTCGA" description="Search Results" featureGroup="B3c (rerverse complement_backward external primer)" score="0.0"/><ns3:features begin="321" end="339" type="GTGTAGTGGACTGCCATGG" description="Search Results" featureGroup="B2c(reverse complement_BIF backward internal primer)" score="0.0"/></ns3:JSeq><ns3:JSeq colour="-1" start="1" end="1689" id="sq76"><ns3:features begin="352" end="369" type="CGGGGGATTAGGGTTCGA" description="Search Results" featureGroup="B3c (rerverse complement_backward external primer)" score="0.0"/><ns3:features begin="321" end="339" type="GTGTAGTGGACTGCCATGG" description="Search Results" featureGroup="B2c(reverse complement_BIF backward internal primer)" score="0.0"/><ns3:features begin="243" end="262" type="TGACTCAATTCATTCCGTGC" description="Search Results" featureGroup="18S_crRNA" score="0.0"/></ns3:JSeq><ns3:JSeq colour="-1" start="1" end="1722" id="sq78"/><ns3:JSeq colour="-1" start="1" end="1731" id="sq80"><ns3:features begin="7" end="25" type="ACTGCCCTATCAGCTGGTG" description="Search Results" featureGroup="LB(backward loop primer)" score="0.0"/><ns3:features begin="63" end="80" type="CGGGGGATTAGGGTTCGA" description="Search Results" featureGroup="B3c (rerverse complement_backward external primer)" score="0.0"/><ns3:features begin="32" end="50" type="GTGTAGTGGACTGCCATGG" description="Search Results" featureGroup="B2c(reverse complement_BIF backward internal primer)" score="0.0"/></ns3:JSeq><ns3:JSeq colour="-1" start="1" end="1733" id="sq82"><ns3:features begin="7" end="25" type="ACTGCCCTATCAGCTGGTG" description="Search Results" featureGroup="LB(backward loop primer)" score="0.0"/><ns3:features begin="63" end="80" type="CGGGGGATTAGGGTTCGA" description="Search Results" featureGroup="B3c (rerverse complement_backward external primer)" score="0.0"/><ns3:features begin="32" end="50" type="GTGTAGTGGACTGCCATGG" description="Search Results" featureGroup="B2c(reverse complement_BIF backward internal primer)" score="0.0"/></ns3:JSeq><ns3:JSeq colour="-1" start="1" end="1733" id="sq84"><ns3:features begin="7" end="25" type="ACTGCCCTATCAGCTGGTG" description="Search Results" featureGroup="LB(backward loop primer)" score="0.0"/><ns3:features begin="63" end="80" type="CGGGGGATTAGGGTTCGA" description="Search Results" featureGroup="B3c (rerverse complement_backward external primer)" score="0.0"/><ns3:features begin="32" end="50" type="GTGTAGTGGACTGCCATGG" description="Search Results" featureGroup="B2c(reverse complement_BIF backward internal primer)" score="0.0"/></ns3:JSeq><ns3:JSeq colour="-1" start="1" end="1802" id="sq86"><ns3:features begin="404" end="421" type="CGGGGGATTAGGGTTCGA" description="Search Results" featureGroup="B3c (rerverse complement_backward external primer)" score="0.0"/><ns3:features begin="373" end="391" type="GTGTAGTGGACTGCCATGG" description="Search Results" featureGroup="B2c(reverse complement_BIF backward internal primer)" score="0.0"/><ns3:features begin="294" end="313" type="TGACTCAATTCATTCCGTGC" description="Search Results" featureGroup="18S_crRNA" score="0.0"/></ns3:JSeq><ns3:JSeq colour="-1" start="1" end="1841" id="sq88"><ns3:features begin="226" end="244" type="ACTGCCCTATCAGCTGGTG" description="Search Results" featureGroup="LB(backward loop primer)" score="0.0"/><ns3:features begin="282" end="299" type="CGGGGGATTAGGGTTCGA" description="Search Results" featureGroup="B3c (rerverse complement_backward external primer)" score="0.0"/><ns3:features begin="251" end="269" type="GTGTAGTGGACTGCCATGG" description="Search Results" featureGroup="B2c(reverse complement_BIF backward internal primer)" score="0.0"/></ns3:JSeq><ns3:JSeq colour="-1" start="1" end="1888" id="sq92"><ns3:features begin="288" end="305" type="CGGGGGATTAGGGTTCGA" description="Search Results" featureGroup="B3c (rerverse complement_backward external primer)" score="0.0"/><ns3:features begin="257" end="275" type="GTGTAGTGGACTGCCATGG" description="Search Results" featureGroup="B2c(reverse complement_BIF backward internal primer)" score="0.0"/><ns3:features begin="179" end="198" type="TGACTCAATTCATTCCGTGC" description="Search Results" featureGroup="18S_crRNA" score="0.0"/></ns3:JSeq><ns3:JSeq colour="-1" start="1" end="1936" id="sq94"><ns3:features begin="379" end="396" type="CGGGGGATTAGGGTTCGA" description="Search Results" featureGroup="B3c (rerverse complement_backward external primer)" score="0.0"/><ns3:features begin="348" end="366" type="GTGTAGTGGACTGCCATGG" description="Search Results" featureGroup="B2c(reverse complement_BIF backward internal primer)" score="0.0"/><ns3:features begin="270" end="289" type="TGACTCAATTCATTCCGTGC" description="Search Results" featureGroup="18S_crRNA" score="0.0"/></ns3:JSeq><ns3:JSeq colour="-1" start="1" end="1951" id="sq96"><ns3:features begin="381" end="398" type="CGGGGGATTAGGGTTCGA" description="Search Results" featureGroup="B3c (rerverse complement_backward external primer)" score="0.0"/><ns3:features begin="350" end="368" type="GTGTAGTGGACTGCCATGG" description="Search Results" featureGroup="B2c(reverse complement_BIF backward internal primer)" score="0.0"/><ns3:features begin="271" end="290" type="TGACTCAATTCATTCCGTGC" description="Search Results" featureGroup="18S_crRNA" score="0.0"/></ns3:JSeq><ns3:JSeq colour="-1" start="1" end="1962" id="sq98"><ns3:features begin="381" end="398" type="CGGGGGATTAGGGTTCGA" description="Search Results" featureGroup="B3c (rerverse complement_backward external primer)" score="0.0"/><ns3:features begin="350" end="368" type="GTGTAGTGGACTGCCATGG" description="Search Results" featureGroup="B2c(reverse complement_BIF backward internal primer)" score="0.0"/><ns3:features begin="271" end="290" type="TGACTCAATTCATTCCGTGC" description="Search Results" featureGroup="18S_crRNA" score="0.0"/></ns3:JSeq><ns3:JSeq colour="-1" start="1" end="1973" id="sq100"><ns3:features begin="275" end="292" type="CGGGGGATTAGGGTTCGA" description="Search Results" featureGroup="B3c (rerverse complement_backward external primer)" score="0.0"/><ns3:features begin="244" end="262" type="GTGTAGTGGACTGCCATGG" description="Search Results" featureGroup="B2c(reverse complement_BIF backward internal primer)" score="0.0"/><ns3:features begin="165" end="184" type="TGACTCAATTCATTCCGTGC" description="Search Results" featureGroup="18S_crRNA" score="0.0"/></ns3:JSeq><ns3:JSeq colour="-1" start="1" end="2038" id="sq102"><ns3:features begin="320" end="337" type="CGGGGGATTAGGGTTCGA" description="Search Results" featureGroup="B3c (rerverse complement_backward external primer)" score="0.0"/><ns3:features begin="289" end="307" type="GTGTAGTGGACTGCCATGG" description="Search Results" featureGroup="B2c(reverse complement_BIF backward internal primer)" score="0.0"/><ns3:features begin="208" end="227" type="TGACTCAATTCATTCCGTGC" description="Search Results" featureGroup="18S_crRNA" score="0.0"/></ns3:JSeq><ns3:JSeq colour="-1" start="1" end="2038" id="sq104"><ns3:features begin="320" end="337" type="CGGGGGATTAGGGTTCGA" description="Search Results" featureGroup="B3c (rerverse complement_backward external primer)" score="0.0"/><ns3:features begin="289" end="307" type="GTGTAGTGGACTGCCATGG" description="Search Results" featureGroup="B2c(reverse complement_BIF backward internal primer)" score="0.0"/><ns3:features begin="208" end="227" type="TGACTCAATTCATTCCGTGC" description="Search Results" featureGroup="18S_crRNA" score="0.0"/></ns3:JSeq><ns3:JSeq colour="-1" start="1" end="2038" id="sq106"><ns3:features begin="320" end="337" type="CGGGGGATTAGGGTTCGA" description="Search Results" featureGroup="B3c (rerverse complement_backward external primer)" score="0.0"/><ns3:features begin="289" end="307" type="GTGTAGTGGACTGCCATGG" description="Search Results" featureGroup="B2c(reverse complement_BIF backward internal primer)" score="0.0"/><ns3:features begin="208" end="227" type="TGACTCAATTCATTCCGTGC" description="Search Results" featureGroup="18S_crRNA" score="0.0"/></ns3:JSeq><ns3:JSeq colour="-1" start="1" end="2038" id="sq108"><ns3:features begin="320" end="337" type="CGGGGGATTAGGGTTCGA" description="Search Results" featureGroup="B3c (rerverse complement_backward external primer)" score="0.0"/><ns3:features begin="289" end="307" type="GTGTAGTGGACTGCCATGG" description="Search Results" featureGroup="B2c(reverse complement_BIF backward internal primer)" score="0.0"/><ns3:features begin="208" end="227" type="TGACTCAATTCATTCCGTGC" description="Search Results" featureGroup="18S_crRNA" score="0.0"/></ns3:JSeq><ns3:JSeq colour="-1" start="1" end="2048" id="sq110"><ns3:features begin="393" end="410" type="CGGGGGATTAGGGTTCGA" description="Search Results" featureGroup="B3c (rerverse complement_backward external primer)" score="0.0"/><ns3:features begin="362" end="380" type="GTGTAGTGGACTGCCATGG" description="Search Results" featureGroup="B2c(reverse complement_BIF backward internal primer)" score="0.0"/><ns3:features begin="277" end="296" type="TGACTCAATTCATTCCGTGC" description="Search Results" featureGroup="18S_crRNA" score="0.0"/></ns3:JSeq><ns3:JSeq colour="-1" start="1" end="2048" id="sq112"><ns3:features begin="392" end="409" type="CGGGGGATTAGGGTTCGA" description="Search Results" featureGroup="B3c (rerverse complement_backward external primer)" score="0.0"/><ns3:features begin="361" end="379" type="GTGTAGTGGACTGCCATGG" description="Search Results" featureGroup="B2c(reverse complement_BIF backward internal primer)" score="0.0"/><ns3:features begin="277" end="296" type="TGACTCAATTCATTCCGTGC" description="Search Results" featureGroup="18S_crRNA" score="0.0"/></ns3:JSeq><ns3:JSeq colour="-1" start="1" end="2062" id="sq114"><ns3:features begin="338" end="355" type="CGGGGGATTAGGGTTCGA" description="Search Results" featureGroup="B3c (rerverse complement_backward external primer)" score="0.0"/><ns3:features begin="307" end="325" type="GTGTAGTGGACTGCCATGG" description="Search Results" featureGroup="B2c(reverse complement_BIF backward internal primer)" score="0.0"/><ns3:features begin="224" end="243" type="TGACTCAATTCATTCCGTGC" description="Search Results" featureGroup="18S_crRNA" score="0.0"/></ns3:JSeq><ns3:JSeq colour="-1" start="1" end="2098" id="sq116"><ns3:features begin="361" end="378" type="CGGGGGATTAGGGTTCGA" description="Search Results" featureGroup="B3c (rerverse complement_backward external primer)" score="0.0"/><ns3:features begin="330" end="348" type="GTGTAGTGGACTGCCATGG" description="Search Results" featureGroup="B2c(reverse complement_BIF backward internal primer)" score="0.0"/><ns3:features begin="249" end="268" type="TGACTCAATTCATTCCGTGC" description="Search Results" featureGroup="18S_crRNA" score="0.0"/></ns3:JSeq><ns3:JSeq colour="-1" start="1" end="2098" id="sq118"><ns3:features begin="361" end="378" type="CGGGGGATTAGGGTTCGA" description="Search Results" featureGroup="B3c (rerverse complement_backward external primer)" score="0.0"/><ns3:features begin="330" end="348" type="GTGTAGTGGACTGCCATGG" description="Search Results" featureGroup="B2c(reverse complement_BIF backward internal primer)" score="0.0"/><ns3:features begin="249" end="268" type="TGACTCAATTCATTCCGTGC" description="Search Results" featureGroup="18S_crRNA" score="0.0"/></ns3:JSeq><ns3:JSeq colour="-1" start="1" end="2098" id="sq120"><ns3:features begin="361" end="378" type="CGGGGGATTAGGGTTCGA" description="Search Results" featureGroup="B3c (rerverse complement_backward external primer)" score="0.0"/><ns3:features begin="330" end="348" type="GTGTAGTGGACTGCCATGG" description="Search Results" featureGroup="B2c(reverse complement_BIF backward internal primer)" score="0.0"/><ns3:features begin="249" end="268" type="TGACTCAATTCATTCCGTGC" description="Search Results" featureGroup="18S_crRNA" score="0.0"/></ns3:JSeq><ns3:JSeq colour="-1" start="1" end="2099" id="sq122"><ns3:features begin="361" end="378" type="CGGGGGATTAGGGTTCGA" description="Search Results" featureGroup="B3c (rerverse complement_backward external primer)" score="0.0"/><ns3:features begin="330" end="348" type="GTGTAGTGGACTGCCATGG" description="Search Results" featureGroup="B2c(reverse complement_BIF backward internal primer)" score="0.0"/><ns3:features begin="249" end="268" type="TGACTCAATTCATTCCGTGC" description="Search Results" featureGroup="18S_crRNA" score="0.0"/></ns3:JSeq><ns3:JSeq colour="-1" start="1" end="2099" id="sq124"><ns3:features begin="361" end="378" type="CGGGGGATTAGGGTTCGA" description="Search Results" featureGroup="B3c (rerverse complement_backward external primer)" score="0.0"/><ns3:features begin="330" end="348" type="GTGTAGTGGACTGCCATGG" description="Search Results" featureGroup="B2c(reverse complement_BIF backward internal primer)" score="0.0"/><ns3:features begin="249" end="268" type="TGACTCAATTCATTCCGTGC" description="Search Results" featureGroup="18S_crRNA" score="0.0"/></ns3:JSeq><ns3:JSeq colour="-1" start="1" end="2099" id="sq126"><ns3:features begin="361" end="378" type="CGGGGGATTAGGGTTCGA" description="Search Results" featureGroup="B3c (rerverse complement_backward external primer)" score="0.0"/><ns3:features begin="330" end="348" type="GTGTAGTGGACTGCCATGG" description="Search Results" featureGroup="B2c(reverse complement_BIF backward internal primer)" score="0.0"/><ns3:features begin="249" end="268" type="TGACTCAATTCATTCCGTGC" description="Search Results" featureGroup="18S_crRNA" score="0.0"/></ns3:JSeq><ns3:JSeq colour="-1" start="1" end="2099" id="sq128"><ns3:features begin="361" end="378" type="CGGGGGATTAGGGTTCGA" description="Search Results" featureGroup="B3c (rerverse complement_backward external primer)" score="0.0"/><ns3:features begin="330" end="348" type="GTGTAGTGGACTGCCATGG" description="Search Results" featureGroup="B2c(reverse complement_BIF backward internal primer)" score="0.0"/><ns3:features begin="249" end="268" type="TGACTCAATTCATTCCGTGC" description="Search Results" featureGroup="18S_crRNA" score="0.0"/></ns3:JSeq><ns3:JSeq colour="-1" start="1" end="2099" id="sq130"><ns3:features begin="361" end="378" type="CGGGGGATTAGGGTTCGA" description="Search Results" featureGroup="B3c (rerverse complement_backward external primer)" score="0.0"/><ns3:features begin="330" end="348" type="GTGTAGTGGACTGCCATGG" description="Search Results" featureGroup="B2c(reverse complement_BIF backward internal primer)" score="0.0"/><ns3:features begin="249" end="268" type="TGACTCAATTCATTCCGTGC" description="Search Results" featureGroup="18S_crRNA" score="0.0"/></ns3:JSeq><ns3:JSeq colour="-1" start="1" end="2101" id="sq132"><ns3:features begin="392" end="409" type="CGGGGGATTAGGGTTCGA" description="Search Results" featureGroup="B3c (rerverse complement_backward external primer)" score="0.0"/><ns3:features begin="361" end="379" type="GTGTAGTGGACTGCCATGG" description="Search Results" featureGroup="B2c(reverse complement_BIF backward internal primer)" score="0.0"/><ns3:features begin="275" end="294" type="TGACTCAATTCATTCCGTGC" description="Search Results" featureGroup="18S_crRNA" score="0.0"/></ns3:JSeq><ns3:JSeq colour="-1" start="1" end="2101" id="sq134"><ns3:features begin="392" end="409" type="CGGGGGATTAGGGTTCGA" description="Search Results" featureGroup="B3c (rerverse complement_backward external primer)" score="0.0"/><ns3:features begin="361" end="379" type="GTGTAGTGGACTGCCATGG" description="Search Results" featureGroup="B2c(reverse complement_BIF backward internal primer)" score="0.0"/><ns3:features begin="275" end="294" type="TGACTCAATTCATTCCGTGC" description="Search Results" featureGroup="18S_crRNA" score="0.0"/></ns3:JSeq><ns3:JSeq colour="-1" start="1" end="2102" id="sq136"><ns3:features begin="361" end="378" type="CGGGGGATTAGGGTTCGA" description="Search Results" featureGroup="B3c (rerverse complement_backward external primer)" score="0.0"/><ns3:features begin="330" end="348" type="GTGTAGTGGACTGCCATGG" description="Search Results" featureGroup="B2c(reverse complement_BIF backward internal primer)" score="0.0"/><ns3:features begin="249" end="268" type="TGACTCAATTCATTCCGTGC" description="Search Results" featureGroup="18S_crRNA" score="0.0"/></ns3:JSeq><ns3:JSeq colour="-1" start="1" end="2102" id="sq138"><ns3:features begin="392" end="409" type="CGGGGGATTAGGGTTCGA" description="Search Results" featureGroup="B3c (rerverse complement_backward external primer)" score="0.0"/><ns3:features begin="361" end="379" type="GTGTAGTGGACTGCCATGG" description="Search Results" featureGroup="B2c(reverse complement_BIF backward internal primer)" score="0.0"/><ns3:features begin="275" end="294" type="TGACTCAATTCATTCCGTGC" description="Search Results" featureGroup="18S_crRNA" score="0.0"/></ns3:JSeq><ns3:JSeq colour="-1" start="1" end="2104" id="sq140"><ns3:features begin="362" end="379" type="CGGGGGATTAGGGTTCGA" description="Search Results" featureGroup="B3c (rerverse complement_backward external primer)" score="0.0"/><ns3:features begin="331" end="349" type="GTGTAGTGGACTGCCATGG" description="Search Results" featureGroup="B2c(reverse complement_BIF backward internal primer)" score="0.0"/><ns3:features begin="248" end="267" type="TGACTCAATTCATTCCGTGC" description="Search Results" featureGroup="18S_crRNA" score="0.0"/></ns3:JSeq><ns3:JSeq colour="-1" start="1" end="2104" id="sq142"><ns3:features begin="361" end="378" type="CGGGGGATTAGGGTTCGA" description="Search Results" featureGroup="B3c (rerverse complement_backward external primer)" score="0.0"/><ns3:features begin="330" end="348" type="GTGTAGTGGACTGCCATGG" description="Search Results" featureGroup="B2c(reverse complement_BIF backward internal primer)" score="0.0"/><ns3:features begin="249" end="268" type="TGACTCAATTCATTCCGTGC" description="Search Results" featureGroup="18S_crRNA" score="0.0"/></ns3:JSeq><ns3:JSeq colour="-1" start="1" end="2104" id="sq144"><ns3:features begin="361" end="378" type="CGGGGGATTAGGGTTCGA" description="Search Results" featureGroup="B3c (rerverse complement_backward external primer)" score="0.0"/><ns3:features begin="330" end="348" type="GTGTAGTGGACTGCCATGG" description="Search Results" featureGroup="B2c(reverse complement_BIF backward internal primer)" score="0.0"/><ns3:features begin="249" end="268" type="TGACTCAATTCATTCCGTGC" description="Search Results" featureGroup="18S_crRNA" score="0.0"/></ns3:JSeq><ns3:JSeq colour="-1" start="1" end="2105" id="sq146"><ns3:features begin="361" end="378" type="CGGGGGATTAGGGTTCGA" description="Search Results" featureGroup="B3c (rerverse complement_backward external primer)" score="0.0"/><ns3:features begin="330" end="348" type="GTGTAGTGGACTGCCATGG" description="Search Results" featureGroup="B2c(reverse complement_BIF backward internal primer)" score="0.0"/><ns3:features begin="249" end="268" type="TGACTCAATTCATTCCGTGC" description="Search Results" featureGroup="18S_crRNA" score="0.0"/></ns3:JSeq><ns3:JSeq colour="-1" start="1" end="2105" id="sq148"><ns3:features begin="361" end="378" type="CGGGGGATTAGGGTTCGA" description="Search Results" featureGroup="B3c (rerverse complement_backward external primer)" score="0.0"/><ns3:features begin="330" end="348" type="GTGTAGTGGACTGCCATGG" description="Search Results" featureGroup="B2c(reverse complement_BIF backward internal primer)" score="0.0"/><ns3:features begin="249" end="268" type="TGACTCAATTCATTCCGTGC" description="Search Results" featureGroup="18S_crRNA" score="0.0"/></ns3:JSeq><ns3:JSeq colour="-1" start="1" end="2105" id="sq150"><ns3:features begin="361" end="378" type="CGGGGGATTAGGGTTCGA" description="Search Results" featureGroup="B3c (rerverse complement_backward external primer)" score="0.0"/><ns3:features begin="330" end="348" type="GTGTAGTGGACTGCCATGG" description="Search Results" featureGroup="B2c(reverse complement_BIF backward internal primer)" score="0.0"/><ns3:features begin="249" end="268" type="TGACTCAATTCATTCCGTGC" description="Search Results" featureGroup="18S_crRNA" score="0.0"/></ns3:JSeq><ns3:JSeq colour="-1" start="1" end="2105" id="sq152"><ns3:features begin="361" end="378" type="CGGGGGATTAGGGTTCGA" description="Search Results" featureGroup="B3c (rerverse complement_backward external primer)" score="0.0"/><ns3:features begin="330" end="348" type="GTGTAGTGGACTGCCATGG" description="Search Results" featureGroup="B2c(reverse complement_BIF backward internal primer)" score="0.0"/><ns3:features begin="249" end="268" type="TGACTCAATTCATTCCGTGC" description="Search Results" featureGroup="18S_crRNA" score="0.0"/></ns3:JSeq><ns3:JSeq colour="-1" start="1" end="2105" id="sq154"><ns3:features begin="361" end="378" type="CGGGGGATTAGGGTTCGA" description="Search Results" featureGroup="B3c (rerverse complement_backward external primer)" score="0.0"/><ns3:features begin="330" end="348" type="GTGTAGTGGACTGCCATGG" description="Search Results" featureGroup="B2c(reverse complement_BIF backward internal primer)" score="0.0"/><ns3:features begin="249" end="268" type="TGACTCAATTCATTCCGTGC" description="Search Results" featureGroup="18S_crRNA" score="0.0"/></ns3:JSeq><ns3:JSeq colour="-1" start="1" end="2105" id="sq156"><ns3:features begin="361" end="378" type="CGGGGGATTAGGGTTCGA" description="Search Results" featureGroup="B3c (rerverse complement_backward external primer)" score="0.0"/><ns3:features begin="330" end="348" type="GTGTAGTGGACTGCCATGG" description="Search Results" featureGroup="B2c(reverse complement_BIF backward internal primer)" score="0.0"/><ns3:features begin="249" end="268" type="TGACTCAATTCATTCCGTGC" description="Search Results" featureGroup="18S_crRNA" score="0.0"/></ns3:JSeq><ns3:JSeq colour="-1" start="1" end="2105" id="sq158"><ns3:features begin="361" end="378" type="CGGGGGATTAGGGTTCGA" description="Search Results" featureGroup="B3c (rerverse complement_backward external primer)" score="0.0"/><ns3:features begin="330" end="348" type="GTGTAGTGGACTGCCATGG" description="Search Results" featureGroup="B2c(reverse complement_BIF backward internal primer)" score="0.0"/><ns3:features begin="249" end="268" type="TGACTCAATTCATTCCGTGC" description="Search Results" featureGroup="18S_crRNA" score="0.0"/></ns3:JSeq><ns3:JSeq colour="-1" start="1" end="2105" id="sq160"><ns3:features begin="361" end="378" type="CGGGGGATTAGGGTTCGA" description="Search Results" featureGroup="B3c (rerverse complement_backward external primer)" score="0.0"/><ns3:features begin="330" end="348" type="GTGTAGTGGACTGCCATGG" description="Search Results" featureGroup="B2c(reverse complement_BIF backward internal primer)" score="0.0"/><ns3:features begin="249" end="268" type="TGACTCAATTCATTCCGTGC" description="Search Results" featureGroup="18S_crRNA" score="0.0"/></ns3:JSeq><ns3:JSeq colour="-1" start="1" end="2105" id="sq162"><ns3:features begin="361" end="378" type="CGGGGGATTAGGGTTCGA" description="Search Results" featureGroup="B3c (rerverse complement_backward external primer)" score="0.0"/><ns3:features begin="330" end="348" type="GTGTAGTGGACTGCCATGG" description="Search Results" featureGroup="B2c(reverse complement_BIF backward internal primer)" score="0.0"/><ns3:features begin="249" end="268" type="TGACTCAATTCATTCCGTGC" description="Search Results" featureGroup="18S_crRNA" score="0.0"/></ns3:JSeq><ns3:JSeq colour="-1" start="1" end="2105" id="sq164"><ns3:features begin="361" end="378" type="CGGGGGATTAGGGTTCGA" description="Search Results" featureGroup="B3c (rerverse complement_backward external primer)" score="0.0"/><ns3:features begin="330" end="348" type="GTGTAGTGGACTGCCATGG" description="Search Results" featureGroup="B2c(reverse complement_BIF backward internal primer)" score="0.0"/><ns3:features begin="249" end="268" type="TGACTCAATTCATTCCGTGC" description="Search Results" featureGroup="18S_crRNA" score="0.0"/></ns3:JSeq><ns3:JSeq colour="-1" start="1" end="2105" id="sq166"><ns3:features begin="361" end="378" type="CGGGGGATTAGGGTTCGA" description="Search Results" featureGroup="B3c (rerverse complement_backward external primer)" score="0.0"/><ns3:features begin="330" end="348" type="GTGTAGTGGACTGCCATGG" description="Search Results" featureGroup="B2c(reverse complement_BIF backward internal primer)" score="0.0"/><ns3:features begin="249" end="268" type="TGACTCAATTCATTCCGTGC" description="Search Results" featureGroup="18S_crRNA" score="0.0"/></ns3:JSeq><ns3:JSeq colour="-1" start="1" end="2105" id="sq168"><ns3:features begin="361" end="378" type="CGGGGGATTAGGGTTCGA" description="Search Results" featureGroup="B3c (rerverse complement_backward external primer)" score="0.0"/><ns3:features begin="330" end="348" type="GTGTAGTGGACTGCCATGG" description="Search Results" featureGroup="B2c(reverse complement_BIF backward internal primer)" score="0.0"/><ns3:features begin="249" end="268" type="TGACTCAATTCATTCCGTGC" description="Search Results" featureGroup="18S_crRNA" score="0.0"/></ns3:JSeq><ns3:JSeq colour="-1" start="1" end="2105" id="sq170"><ns3:features begin="361" end="378" type="CGGGGGATTAGGGTTCGA" description="Search Results" featureGroup="B3c (rerverse complement_backward external primer)" score="0.0"/><ns3:features begin="330" end="348" type="GTGTAGTGGACTGCCATGG" description="Search Results" featureGroup="B2c(reverse complement_BIF backward internal primer)" score="0.0"/><ns3:features begin="249" end="268" type="TGACTCAATTCATTCCGTGC" description="Search Results" featureGroup="18S_crRNA" score="0.0"/></ns3:JSeq><ns3:JSeq colour="-1" start="1" end="2105" id="sq172"><ns3:features begin="361" end="378" type="CGGGGGATTAGGGTTCGA" description="Search Results" featureGroup="B3c (rerverse complement_backward external primer)" score="0.0"/><ns3:features begin="330" end="348" type="GTGTAGTGGACTGCCATGG" description="Search Results" featureGroup="B2c(reverse complement_BIF backward internal primer)" score="0.0"/><ns3:features begin="249" end="268" type="TGACTCAATTCATTCCGTGC" description="Search Results" featureGroup="18S_crRNA" score="0.0"/></ns3:JSeq><ns3:JSeq colour="-1" start="1" end="2105" id="sq174"><ns3:features begin="361" end="378" type="CGGGGGATTAGGGTTCGA" description="Search Results" featureGroup="B3c (rerverse complement_backward external primer)" score="0.0"/><ns3:features begin="330" end="348" type="GTGTAGTGGACTGCCATGG" description="Search Results" featureGroup="B2c(reverse complement_BIF backward internal primer)" score="0.0"/><ns3:features begin="249" end="268" type="TGACTCAATTCATTCCGTGC" description="Search Results" featureGroup="18S_crRNA" score="0.0"/></ns3:JSeq><ns3:JSeq colour="-1" start="1" end="2105" id="sq176"><ns3:features begin="361" end="378" type="CGGGGGATTAGGGTTCGA" description="Search Results" featureGroup="B3c (rerverse complement_backward external primer)" score="0.0"/><ns3:features begin="330" end="348" type="GTGTAGTGGACTGCCATGG" description="Search Results" featureGroup="B2c(reverse complement_BIF backward internal primer)" score="0.0"/><ns3:features begin="249" end="268" type="TGACTCAATTCATTCCGTGC" description="Search Results" featureGroup="18S_crRNA" score="0.0"/></ns3:JSeq><ns3:JSeq colour="-1" start="1" end="2105" id="sq178"><ns3:features begin="361" end="378" type="CGGGGGATTAGGGTTCGA" description="Search Results" featureGroup="B3c (rerverse complement_backward external primer)" score="0.0"/><ns3:features begin="330" end="348" type="GTGTAGTGGACTGCCATGG" description="Search Results" featureGroup="B2c(reverse complement_BIF backward internal primer)" score="0.0"/><ns3:features begin="249" end="268" type="TGACTCAATTCATTCCGTGC" description="Search Results" featureGroup="18S_crRNA" score="0.0"/></ns3:JSeq><ns3:JSeq colour="-1" start="1" end="2105" id="sq180"><ns3:features begin="361" end="378" type="CGGGGGATTAGGGTTCGA" description="Search Results" featureGroup="B3c (rerverse complement_backward external primer)" score="0.0"/><ns3:features begin="330" end="348" type="GTGTAGTGGACTGCCATGG" description="Search Results" featureGroup="B2c(reverse complement_BIF backward internal primer)" score="0.0"/><ns3:features begin="249" end="268" type="TGACTCAATTCATTCCGTGC" description="Search Results" featureGroup="18S_crRNA" score="0.0"/></ns3:JSeq><ns3:JSeq colour="-1" start="1" end="2105" id="sq182"><ns3:features begin="361" end="378" type="CGGGGGATTAGGGTTCGA" description="Search Results" featureGroup="B3c (rerverse complement_backward external primer)" score="0.0"/><ns3:features begin="330" end="348" type="GTGTAGTGGACTGCCATGG" description="Search Results" featureGroup="B2c(reverse complement_BIF backward internal primer)" score="0.0"/><ns3:features begin="249" end="268" type="TGACTCAATTCATTCCGTGC" description="Search Results" featureGroup="18S_crRNA" score="0.0"/></ns3:JSeq><ns3:JSeq colour="-1" start="1" end="2105" id="sq184"><ns3:features begin="361" end="378" type="CGGGGGATTAGGGTTCGA" description="Search Results" featureGroup="B3c (rerverse complement_backward external primer)" score="0.0"/><ns3:features begin="330" end="348" type="GTGTAGTGGACTGCCATGG" description="Search Results" featureGroup="B2c(reverse complement_BIF backward internal primer)" score="0.0"/><ns3:features begin="249" end="268" type="TGACTCAATTCATTCCGTGC" description="Search Results" featureGroup="18S_crRNA" score="0.0"/></ns3:JSeq><ns3:JSeq colour="-1" start="1" end="2105" id="sq186"><ns3:features begin="361" end="378" type="CGGGGGATTAGGGTTCGA" description="Search Results" featureGroup="B3c (rerverse complement_backward external primer)" score="0.0"/><ns3:features begin="330" end="348" type="GTGTAGTGGACTGCCATGG" description="Search Results" featureGroup="B2c(reverse complement_BIF backward internal primer)" score="0.0"/><ns3:features begin="249" end="268" type="TGACTCAATTCATTCCGTGC" description="Search Results" featureGroup="18S_crRNA" score="0.0"/></ns3:JSeq><ns3:JSeq colour="-1" start="1" end="2105" id="sq188"><ns3:features begin="361" end="378" type="CGGGGGATTAGGGTTCGA" description="Search Results" featureGroup="B3c (rerverse complement_backward external primer)" score="0.0"/><ns3:features begin="330" end="348" type="GTGTAGTGGACTGCCATGG" description="Search Results" featureGroup="B2c(reverse complement_BIF backward internal primer)" score="0.0"/><ns3:features begin="249" end="268" type="TGACTCAATTCATTCCGTGC" description="Search Results" featureGroup="18S_crRNA" score="0.0"/></ns3:JSeq><ns3:JSeq colour="-1" start="1" end="2114" id="sq190"><ns3:features begin="363" end="380" type="CGGGGGATTAGGGTTCGA" description="Search Results" featureGroup="B3c (rerverse complement_backward external primer)" score="0.0"/><ns3:features begin="332" end="350" type="GTGTAGTGGACTGCCATGG" description="Search Results" featureGroup="B2c(reverse complement_BIF backward internal primer)" score="0.0"/><ns3:features begin="249" end="268" type="TGACTCAATTCATTCCGTGC" description="Search Results" featureGroup="18S_crRNA" score="0.0"/></ns3:JSeq><ns3:JSeq colour="-1" start="1" end="2115" id="sq192"><ns3:features begin="363" end="380" type="CGGGGGATTAGGGTTCGA" description="Search Results" featureGroup="B3c (rerverse complement_backward external primer)" score="0.0"/><ns3:features begin="332" end="350" type="GTGTAGTGGACTGCCATGG" description="Search Results" featureGroup="B2c(reverse complement_BIF backward internal primer)" score="0.0"/><ns3:features begin="249" end="268" type="TGACTCAATTCATTCCGTGC" description="Search Results" featureGroup="18S_crRNA" score="0.0"/></ns3:JSeq><ns3:JSeq colour="-1" start="1" end="2116" id="sq194"><ns3:features begin="359" end="376" type="CGGGGGATTAGGGTTCGA" description="Search Results" featureGroup="B3c (rerverse complement_backward external primer)" score="0.0"/><ns3:features begin="328" end="346" type="GTGTAGTGGACTGCCATGG" description="Search Results" featureGroup="B2c(reverse complement_BIF backward internal primer)" score="0.0"/><ns3:features begin="245" end="264" type="TGACTCAATTCATTCCGTGC" description="Search Results" featureGroup="18S_crRNA" score="0.0"/></ns3:JSeq><ns3:JSeq colour="-1" start="1" end="2116" id="sq196"><ns3:features begin="187" end="204" type="ACGCCCAGCGAATGAATG" description="Search Results" featureGroup="F2 (FIP forward internal primer)" score="0.0"/><ns3:features begin="363" end="380" type="CGGGGGATTAGGGTTCGA" description="Search Results" featureGroup="B3c (rerverse complement_backward external primer)" score="0.0"/><ns3:features begin="332" end="350" type="GTGTAGTGGACTGCCATGG" description="Search Results" featureGroup="B2c(reverse complement_BIF backward internal primer)" score="0.0"/><ns3:features begin="249" end="268" type="TGACTCAATTCATTCCGTGC" description="Search Results" featureGroup="18S_crRNA" score="0.0"/></ns3:JSeq><ns3:JSeq colour="-1" start="1" end="2116" id="sq198"><ns3:features begin="359" end="376" type="CGGGGGATTAGGGTTCGA" description="Search Results" featureGroup="B3c (rerverse complement_backward external primer)" score="0.0"/><ns3:features begin="328" end="346" type="GTGTAGTGGACTGCCATGG" description="Search Results" featureGroup="B2c(reverse complement_BIF backward internal primer)" score="0.0"/><ns3:features begin="245" end="264" type="TGACTCAATTCATTCCGTGC" description="Search Results" featureGroup="18S_crRNA" score="0.0"/></ns3:JSeq><ns3:JSeq colour="-1" start="1" end="2117" id="sq200"><ns3:features begin="187" end="204" type="ACGCCCAGCGAATGAATG" description="Search Results" featureGroup="F2 (FIP forward internal primer)" score="0.0"/><ns3:features begin="363" end="380" type="CGGGGGATTAGGGTTCGA" description="Search Results" featureGroup="B3c (rerverse complement_backward external primer)" score="0.0"/><ns3:features begin="332" end="350" type="GTGTAGTGGACTGCCATGG" description="Search Results" featureGroup="B2c(reverse complement_BIF backward internal primer)" score="0.0"/><ns3:features begin="249" end="268" type="TGACTCAATTCATTCCGTGC" description="Search Results" featureGroup="18S_crRNA" score="0.0"/></ns3:JSeq><ns3:JSeq colour="-1" start="1" end="2117" id="sq202"><ns3:features begin="359" end="376" type="CGGGGGATTAGGGTTCGA" description="Search Results" featureGroup="B3c (rerverse complement_backward external primer)" score="0.0"/><ns3:features begin="328" end="346" type="GTGTAGTGGACTGCCATGG" description="Search Results" featureGroup="B2c(reverse complement_BIF backward internal primer)" score="0.0"/><ns3:features begin="245" end="264" type="TGACTCAATTCATTCCGTGC" description="Search Results" featureGroup="18S_crRNA" score="0.0"/></ns3:JSeq><ns3:JSeq colour="-1" start="1" end="2119" id="sq204"><ns3:features begin="326" end="343" type="CGGGGGATTAGGGTTCGA" description="Search Results" featureGroup="B3c (rerverse complement_backward external primer)" score="0.0"/><ns3:features begin="295" end="313" type="GTGTAGTGGACTGCCATGG" description="Search Results" featureGroup="B2c(reverse complement_BIF backward internal primer)" score="0.0"/><ns3:features begin="212" end="231" type="TGACTCAATTCATTCCGTGC" description="Search Results" featureGroup="18S_crRNA" score="0.0"/></ns3:JSeq><ns3:JSeq colour="-1" start="1" end="2119" id="sq206"><ns3:features begin="187" end="204" type="ACGCCCAGCGAATGAATG" description="Search Results" featureGroup="F2 (FIP forward internal primer)" score="0.0"/><ns3:features begin="363" end="380" type="CGGGGGATTAGGGTTCGA" description="Search Results" featureGroup="B3c (rerverse complement_backward external primer)" score="0.0"/><ns3:features begin="332" end="350" type="GTGTAGTGGACTGCCATGG" description="Search Results" featureGroup="B2c(reverse complement_BIF backward internal primer)" score="0.0"/><ns3:features begin="249" end="268" type="TGACTCAATTCATTCCGTGC" description="Search Results" featureGroup="18S_crRNA" score="0.0"/></ns3:JSeq><ns3:JSeq colour="-1" start="1" end="2122" id="sq208"><ns3:features begin="187" end="204" type="ACGCCCAGCGAATGAATG" description="Search Results" featureGroup="F2 (FIP forward internal primer)" score="0.0"/><ns3:features begin="363" end="380" type="CGGGGGATTAGGGTTCGA" description="Search Results" featureGroup="B3c (rerverse complement_backward external primer)" score="0.0"/><ns3:features begin="332" end="350" type="GTGTAGTGGACTGCCATGG" description="Search Results" featureGroup="B2c(reverse complement_BIF backward internal primer)" score="0.0"/><ns3:features begin="249" end="268" type="TGACTCAATTCATTCCGTGC" description="Search Results" featureGroup="18S_crRNA" score="0.0"/></ns3:JSeq><ns3:JSeq colour="-1" start="1" end="2125" id="sq210"><ns3:features begin="381" end="398" type="CGGGGGATTAGGGTTCGA" description="Search Results" featureGroup="B3c (rerverse complement_backward external primer)" score="0.0"/><ns3:features begin="350" end="368" type="GTGTAGTGGACTGCCATGG" description="Search Results" featureGroup="B2c(reverse complement_BIF backward internal primer)" score="0.0"/><ns3:features begin="271" end="290" type="TGACTCAATTCATTCCGTGC" description="Search Results" featureGroup="18S_crRNA" score="0.0"/></ns3:JSeq><ns3:JSeq colour="-1" start="1" end="2129" id="sq212"/><ns3:JSeq colour="-1" start="1" end="2133" id="sq214"><ns3:features begin="363" end="380" type="CGGGGGATTAGGGTTCGA" description="Search Results" featureGroup="B3c (rerverse complement_backward external primer)" score="0.0"/><ns3:features begin="332" end="350" type="GTGTAGTGGACTGCCATGG" description="Search Results" featureGroup="B2c(reverse complement_BIF backward internal primer)" score="0.0"/><ns3:features begin="249" end="268" type="TGACTCAATTCATTCCGTGC" description="Search Results" featureGroup="18S_crRNA" score="0.0"/></ns3:JSeq><ns3:JSeq colour="-1" start="1" end="2137" id="sq216"><ns3:features begin="380" end="397" type="CGGGGGATTAGGGTTCGA" description="Search Results" featureGroup="B3c (rerverse complement_backward external primer)" score="0.0"/><ns3:features begin="349" end="367" type="GTGTAGTGGACTGCCATGG" description="Search Results" featureGroup="B2c(reverse complement_BIF backward internal primer)" score="0.0"/></ns3:JSeq><ns3:JSeq colour="-1" start="1" end="2137" id="sq218"><ns3:features begin="380" end="397" type="CGGGGGATTAGGGTTCGA" description="Search Results" featureGroup="B3c (rerverse complement_backward external primer)" score="0.0"/><ns3:features begin="349" end="367" type="GTGTAGTGGACTGCCATGG" description="Search Results" featureGroup="B2c(reverse complement_BIF backward internal primer)" score="0.0"/></ns3:JSeq><ns3:JSeq colour="-1" start="1" end="2137" id="sq220"><ns3:features begin="380" end="397" type="CGGGGGATTAGGGTTCGA" description="Search Results" featureGroup="B3c (rerverse complement_backward external primer)" score="0.0"/><ns3:features begin="349" end="367" type="GTGTAGTGGACTGCCATGG" description="Search Results" featureGroup="B2c(reverse complement_BIF backward internal primer)" score="0.0"/></ns3:JSeq><ns3:JSeq colour="-1" start="1" end="2137" id="sq222"><ns3:features begin="380" end="397" type="CGGGGGATTAGGGTTCGA" description="Search Results" featureGroup="B3c (rerverse complement_backward external primer)" score="0.0"/><ns3:features begin="349" end="367" type="GTGTAGTGGACTGCCATGG" description="Search Results" featureGroup="B2c(reverse complement_BIF backward internal primer)" score="0.0"/></ns3:JSeq><ns3:JSeq colour="-1" start="1" end="2138" id="sq224"><ns3:features begin="409" end="426" type="CGGGGGATTAGGGTTCGA" description="Search Results" featureGroup="B3c (rerverse complement_backward external primer)" score="0.0"/><ns3:features begin="378" end="396" type="GTGTAGTGGACTGCCATGG" description="Search Results" featureGroup="B2c(reverse complement_BIF backward internal primer)" score="0.0"/><ns3:features begin="295" end="314" type="TGACTCAATTCATTCCGTGC" description="Search Results" featureGroup="18S_crRNA" score="0.0"/></ns3:JSeq><ns3:JSeq colour="-1" start="1" end="2139" id="sq226"><ns3:features begin="381" end="398" type="CGGGGGATTAGGGTTCGA" description="Search Results" featureGroup="B3c (rerverse complement_backward external primer)" score="0.0"/><ns3:features begin="350" end="368" type="GTGTAGTGGACTGCCATGG" description="Search Results" featureGroup="B2c(reverse complement_BIF backward internal primer)" score="0.0"/></ns3:JSeq><ns3:JSeq colour="-1" start="1" end="2139" id="sq228"><ns3:features begin="381" end="398" type="CGGGGGATTAGGGTTCGA" description="Search Results" featureGroup="B3c (rerverse complement_backward external primer)" score="0.0"/><ns3:features begin="350" end="368" type="GTGTAGTGGACTGCCATGG" description="Search Results" featureGroup="B2c(reverse complement_BIF backward internal primer)" score="0.0"/></ns3:JSeq><ns3:JSeq colour="-1" start="1" end="2139" id="sq230"><ns3:features begin="381" end="398" type="CGGGGGATTAGGGTTCGA" description="Search Results" featureGroup="B3c (rerverse complement_backward external primer)" score="0.0"/><ns3:features begin="350" end="368" type="GTGTAGTGGACTGCCATGG" description="Search Results" featureGroup="B2c(reverse complement_BIF backward internal primer)" score="0.0"/></ns3:JSeq><ns3:JSeq colour="-1" start="1" end="2140" id="sq232"><ns3:features begin="404" end="421" type="CGGGGGATTAGGGTTCGA" description="Search Results" featureGroup="B3c (rerverse complement_backward external primer)" score="0.0"/><ns3:features begin="373" end="391" type="GTGTAGTGGACTGCCATGG" description="Search Results" featureGroup="B2c(reverse complement_BIF backward internal primer)" score="0.0"/><ns3:features begin="294" end="313" type="TGACTCAATTCATTCCGTGC" description="Search Results" featureGroup="18S_crRNA" score="0.0"/></ns3:JSeq><ns3:JSeq colour="-1" start="1" end="2142" id="sq234"><ns3:features begin="385" end="402" type="CGGGGGATTAGGGTTCGA" description="Search Results" featureGroup="B3c (rerverse complement_backward external primer)" score="0.0"/><ns3:features begin="354" end="372" type="GTGTAGTGGACTGCCATGG" description="Search Results" featureGroup="B2c(reverse complement_BIF backward internal primer)" score="0.0"/><ns3:features begin="271" end="290" type="TGACTCAATTCATTCCGTGC" description="Search Results" featureGroup="18S_crRNA" score="0.0"/></ns3:JSeq><ns3:JSeq colour="-1" start="1" end="2142" id="sq236"><ns3:features begin="336" end="353" type="CGGGGGATTAGGGTTCGA" description="Search Results" featureGroup="B3c (rerverse complement_backward external primer)" score="0.0"/><ns3:features begin="305" end="323" type="GTGTAGTGGACTGCCATGG" description="Search Results" featureGroup="B2c(reverse complement_BIF backward internal primer)" score="0.0"/><ns3:features begin="226" end="245" type="TGACTCAATTCATTCCGTGC" description="Search Results" featureGroup="18S_crRNA" score="0.0"/></ns3:JSeq><ns3:JSeq colour="-1" start="1" end="2143" id="sq238"><ns3:features begin="382" end="399" type="CGGGGGATTAGGGTTCGA" description="Search Results" featureGroup="B3c (rerverse complement_backward external primer)" score="0.0"/><ns3:features begin="351" end="369" type="GTGTAGTGGACTGCCATGG" description="Search Results" featureGroup="B2c(reverse complement_BIF backward internal primer)" score="0.0"/><ns3:features begin="272" end="291" type="TGACTCAATTCATTCCGTGC" description="Search Results" featureGroup="18S_crRNA" score="0.0"/></ns3:JSeq><ns3:JSeq colour="-1" start="1" end="2144" id="sq240"><ns3:features begin="382" end="399" type="CGGGGGATTAGGGTTCGA" description="Search Results" featureGroup="B3c (rerverse complement_backward external primer)" score="0.0"/><ns3:features begin="351" end="369" type="GTGTAGTGGACTGCCATGG" description="Search Results" featureGroup="B2c(reverse complement_BIF backward internal primer)" score="0.0"/><ns3:features begin="272" end="291" type="TGACTCAATTCATTCCGTGC" description="Search Results" featureGroup="18S_crRNA" score="0.0"/></ns3:JSeq><ns3:JSeq colour="-1" start="1" end="2145" id="sq242"><ns3:features begin="380" end="397" type="CGGGGGATTAGGGTTCGA" description="Search Results" featureGroup="B3c (rerverse complement_backward external primer)" score="0.0"/><ns3:features begin="349" end="367" type="GTGTAGTGGACTGCCATGG" description="Search Results" featureGroup="B2c(reverse complement_BIF backward internal primer)" score="0.0"/></ns3:JSeq><ns3:JSeq colour="-1" start="1" end="2145" id="sq244"><ns3:features begin="380" end="397" type="CGGGGGATTAGGGTTCGA" description="Search Results" featureGroup="B3c (rerverse complement_backward external primer)" score="0.0"/><ns3:features begin="349" end="367" type="GTGTAGTGGACTGCCATGG" description="Search Results" featureGroup="B2c(reverse complement_BIF backward internal primer)" score="0.0"/></ns3:JSeq><ns3:JSeq colour="-1" start="1" end="2146" id="sq246"><ns3:features begin="363" end="380" type="CGGGGGATTAGGGTTCGA" description="Search Results" featureGroup="B3c (rerverse complement_backward external primer)" score="0.0"/><ns3:features begin="332" end="350" type="GTGTAGTGGACTGCCATGG" description="Search Results" featureGroup="B2c(reverse complement_BIF backward internal primer)" score="0.0"/><ns3:features begin="249" end="268" type="TGACTCAATTCATTCCGTGC" description="Search Results" featureGroup="18S_crRNA" score="0.0"/></ns3:JSeq><ns3:JSeq colour="-1" start="1" end="2147" id="sq248"><ns3:features begin="383" end="400" type="CGGGGGATTAGGGTTCGA" description="Search Results" featureGroup="B3c (rerverse complement_backward external primer)" score="0.0"/><ns3:features begin="352" end="370" type="GTGTAGTGGACTGCCATGG" description="Search Results" featureGroup="B2c(reverse complement_BIF backward internal primer)" score="0.0"/></ns3:JSeq><ns3:JSeq colour="-1" start="1" end="2147" id="sq250"><ns3:features begin="383" end="400" type="CGGGGGATTAGGGTTCGA" description="Search Results" featureGroup="B3c (rerverse complement_backward external primer)" score="0.0"/><ns3:features begin="352" end="370" type="GTGTAGTGGACTGCCATGG" description="Search Results" featureGroup="B2c(reverse complement_BIF backward internal primer)" score="0.0"/></ns3:JSeq><ns3:JSeq colour="-1" start="1" end="2149" id="sq252"/><ns3:JSeq colour="-1" start="1" end="2150" id="sq254"><ns3:features begin="369" end="387" type="GTGTAGTGGACTGCCATGG" description="Search Results" featureGroup="B2c(reverse complement_BIF backward internal primer)" score="0.0"/><ns3:features begin="291" end="310" type="TGACTCAATTCATTCCGTGC" description="Search Results" featureGroup="18S_crRNA" score="0.0"/></ns3:JSeq><ns3:JSeq colour="-1" start="1" end="2150" id="sq256"><ns3:features begin="382" end="399" type="CGGGGGATTAGGGTTCGA" description="Search Results" featureGroup="B3c (rerverse complement_backward external primer)" score="0.0"/><ns3:features begin="351" end="369" type="GTGTAGTGGACTGCCATGG" description="Search Results" featureGroup="B2c(reverse complement_BIF backward internal primer)" score="0.0"/><ns3:features begin="272" end="291" type="TGACTCAATTCATTCCGTGC" description="Search Results" featureGroup="18S_crRNA" score="0.0"/></ns3:JSeq><ns3:JSeq colour="-1" start="1" end="2154" id="sq258"><ns3:features begin="177" end="195" type="ACTGCCCTATCAGCTGGTG" description="Search Results" featureGroup="LB(backward loop primer)" score="0.0"/><ns3:features begin="233" end="250" type="CGGGGGATTAGGGTTCGA" description="Search Results" featureGroup="B3c (rerverse complement_backward external primer)" score="0.0"/><ns3:features begin="202" end="220" type="GTGTAGTGGACTGCCATGG" description="Search Results" featureGroup="B2c(reverse complement_BIF backward internal primer)" score="0.0"/></ns3:JSeq><ns3:JSeq colour="-1" start="1" end="2155" id="sq260"><ns3:features begin="386" end="403" type="CGGGGGATTAGGGTTCGA" description="Search Results" featureGroup="B3c (rerverse complement_backward external primer)" score="0.0"/><ns3:features begin="355" end="373" type="GTGTAGTGGACTGCCATGG" description="Search Results" featureGroup="B2c(reverse complement_BIF backward internal primer)" score="0.0"/><ns3:features begin="272" end="291" type="TGACTCAATTCATTCCGTGC" description="Search Results" featureGroup="18S_crRNA" score="0.0"/></ns3:JSeq><ns3:JSeq colour="-1" start="1" end="2155" id="sq262"><ns3:features begin="388" end="405" type="CGGGGGATTAGGGTTCGA" description="Search Results" featureGroup="B3c (rerverse complement_backward external primer)" score="0.0"/><ns3:features begin="357" end="375" type="GTGTAGTGGACTGCCATGG" description="Search Results" featureGroup="B2c(reverse complement_BIF backward internal primer)" score="0.0"/></ns3:JSeq><ns3:JSeq colour="-1" start="1" end="2155" id="sq264"><ns3:features begin="389" end="406" type="CGGGGGATTAGGGTTCGA" description="Search Results" featureGroup="B3c (rerverse complement_backward external primer)" score="0.0"/><ns3:features begin="358" end="376" type="GTGTAGTGGACTGCCATGG" description="Search Results" featureGroup="B2c(reverse complement_BIF backward internal primer)" score="0.0"/></ns3:JSeq><ns3:JSeq colour="-1" start="1" end="2156" id="sq266"><ns3:features begin="385" end="402" type="CGGGGGATTAGGGTTCGA" description="Search Results" featureGroup="B3c (rerverse complement_backward external primer)" score="0.0"/><ns3:features begin="354" end="372" type="GTGTAGTGGACTGCCATGG" description="Search Results" featureGroup="B2c(reverse complement_BIF backward internal primer)" score="0.0"/><ns3:features begin="273" end="292" type="TGACTCAATTCATTCCGTGC" description="Search Results" featureGroup="18S_crRNA" score="0.0"/></ns3:JSeq><ns3:JSeq colour="-1" start="1" end="2156" id="sq268"><ns3:features begin="385" end="402" type="CGGGGGATTAGGGTTCGA" description="Search Results" featureGroup="B3c (rerverse complement_backward external primer)" score="0.0"/><ns3:features begin="354" end="372" type="GTGTAGTGGACTGCCATGG" description="Search Results" featureGroup="B2c(reverse complement_BIF backward internal primer)" score="0.0"/><ns3:features begin="273" end="292" type="TGACTCAATTCATTCCGTGC" description="Search Results" featureGroup="18S_crRNA" score="0.0"/></ns3:JSeq><ns3:JSeq colour="-1" start="1" end="2157" id="sq270"><ns3:features begin="385" end="402" type="CGGGGGATTAGGGTTCGA" description="Search Results" featureGroup="B3c (rerverse complement_backward external primer)" score="0.0"/><ns3:features begin="354" end="372" type="GTGTAGTGGACTGCCATGG" description="Search Results" featureGroup="B2c(reverse complement_BIF backward internal primer)" score="0.0"/><ns3:features begin="273" end="292" type="TGACTCAATTCATTCCGTGC" description="Search Results" featureGroup="18S_crRNA" score="0.0"/></ns3:JSeq><ns3:JSeq colour="-1" start="1" end="2157" id="sq272"><ns3:features begin="385" end="402" type="CGGGGGATTAGGGTTCGA" description="Search Results" featureGroup="B3c (rerverse complement_backward external primer)" score="0.0"/><ns3:features begin="354" end="372" type="GTGTAGTGGACTGCCATGG" description="Search Results" featureGroup="B2c(reverse complement_BIF backward internal primer)" score="0.0"/><ns3:features begin="273" end="292" type="TGACTCAATTCATTCCGTGC" description="Search Results" featureGroup="18S_crRNA" score="0.0"/></ns3:JSeq><ns3:JSeq colour="-1" start="1" end="2157" id="sq274"><ns3:features begin="386" end="403" type="CGGGGGATTAGGGTTCGA" description="Search Results" featureGroup="B3c (rerverse complement_backward external primer)" score="0.0"/><ns3:features begin="355" end="373" type="GTGTAGTGGACTGCCATGG" description="Search Results" featureGroup="B2c(reverse complement_BIF backward internal primer)" score="0.0"/><ns3:features begin="272" end="291" type="TGACTCAATTCATTCCGTGC" description="Search Results" featureGroup="18S_crRNA" score="0.0"/></ns3:JSeq><ns3:JSeq colour="-1" start="1" end="2157" id="sq276"><ns3:features begin="386" end="403" type="CGGGGGATTAGGGTTCGA" description="Search Results" featureGroup="B3c (rerverse complement_backward external primer)" score="0.0"/><ns3:features begin="355" end="373" type="GTGTAGTGGACTGCCATGG" description="Search Results" featureGroup="B2c(reverse complement_BIF backward internal primer)" score="0.0"/><ns3:features begin="272" end="291" type="TGACTCAATTCATTCCGTGC" description="Search Results" featureGroup="18S_crRNA" score="0.0"/></ns3:JSeq><ns3:JSeq colour="-1" start="1" end="2157" id="sq278"><ns3:features begin="385" end="402" type="CGGGGGATTAGGGTTCGA" description="Search Results" featureGroup="B3c (rerverse complement_backward external primer)" score="0.0"/><ns3:features begin="354" end="372" type="GTGTAGTGGACTGCCATGG" description="Search Results" featureGroup="B2c(reverse complement_BIF backward internal primer)" score="0.0"/><ns3:features begin="273" end="292" type="TGACTCAATTCATTCCGTGC" description="Search Results" featureGroup="18S_crRNA" score="0.0"/></ns3:JSeq><ns3:JSeq colour="-1" start="1" end="2157" id="sq280"><ns3:features begin="386" end="403" type="CGGGGGATTAGGGTTCGA" description="Search Results" featureGroup="B3c (rerverse complement_backward external primer)" score="0.0"/><ns3:features begin="355" end="373" type="GTGTAGTGGACTGCCATGG" description="Search Results" featureGroup="B2c(reverse complement_BIF backward internal primer)" score="0.0"/><ns3:features begin="272" end="291" type="TGACTCAATTCATTCCGTGC" description="Search Results" featureGroup="18S_crRNA" score="0.0"/></ns3:JSeq><ns3:JSeq colour="-1" start="1" end="2157" id="sq282"><ns3:features begin="385" end="402" type="CGGGGGATTAGGGTTCGA" description="Search Results" featureGroup="B3c (rerverse complement_backward external primer)" score="0.0"/><ns3:features begin="354" end="372" type="GTGTAGTGGACTGCCATGG" description="Search Results" featureGroup="B2c(reverse complement_BIF backward internal primer)" score="0.0"/><ns3:features begin="273" end="292" type="TGACTCAATTCATTCCGTGC" description="Search Results" featureGroup="18S_crRNA" score="0.0"/></ns3:JSeq><ns3:JSeq colour="-1" start="1" end="2157" id="sq284"><ns3:features begin="385" end="402" type="CGGGGGATTAGGGTTCGA" description="Search Results" featureGroup="B3c (rerverse complement_backward external primer)" score="0.0"/><ns3:features begin="354" end="372" type="GTGTAGTGGACTGCCATGG" description="Search Results" featureGroup="B2c(reverse complement_BIF backward internal primer)" score="0.0"/><ns3:features begin="273" end="292" type="TGACTCAATTCATTCCGTGC" description="Search Results" featureGroup="18S_crRNA" score="0.0"/></ns3:JSeq><ns3:JSeq colour="-1" start="1" end="2157" id="sq286"><ns3:features begin="385" end="402" type="CGGGGGATTAGGGTTCGA" description="Search Results" featureGroup="B3c (rerverse complement_backward external primer)" score="0.0"/><ns3:features begin="354" end="372" type="GTGTAGTGGACTGCCATGG" description="Search Results" featureGroup="B2c(reverse complement_BIF backward internal primer)" score="0.0"/><ns3:features begin="273" end="292" type="TGACTCAATTCATTCCGTGC" description="Search Results" featureGroup="18S_crRNA" score="0.0"/></ns3:JSeq><ns3:JSeq colour="-1" start="1" end="2157" id="sq288"><ns3:features begin="385" end="402" type="CGGGGGATTAGGGTTCGA" description="Search Results" featureGroup="B3c (rerverse complement_backward external primer)" score="0.0"/><ns3:features begin="354" end="372" type="GTGTAGTGGACTGCCATGG" description="Search Results" featureGroup="B2c(reverse complement_BIF backward internal primer)" score="0.0"/><ns3:features begin="273" end="292" type="TGACTCAATTCATTCCGTGC" description="Search Results" featureGroup="18S_crRNA" score="0.0"/></ns3:JSeq><ns3:JSeq colour="-1" start="1" end="2157" id="sq290"><ns3:features begin="386" end="403" type="CGGGGGATTAGGGTTCGA" description="Search Results" featureGroup="B3c (rerverse complement_backward external primer)" score="0.0"/><ns3:features begin="355" end="373" type="GTGTAGTGGACTGCCATGG" description="Search Results" featureGroup="B2c(reverse complement_BIF backward internal primer)" score="0.0"/><ns3:features begin="272" end="291" type="TGACTCAATTCATTCCGTGC" description="Search Results" featureGroup="18S_crRNA" score="0.0"/></ns3:JSeq><ns3:JSeq colour="-1" start="1" end="2157" id="sq292"><ns3:features begin="386" end="403" type="CGGGGGATTAGGGTTCGA" description="Search Results" featureGroup="B3c (rerverse complement_backward external primer)" score="0.0"/><ns3:features begin="355" end="373" type="GTGTAGTGGACTGCCATGG" description="Search Results" featureGroup="B2c(reverse complement_BIF backward internal primer)" score="0.0"/><ns3:features begin="272" end="291" type="TGACTCAATTCATTCCGTGC" description="Search Results" featureGroup="18S_crRNA" score="0.0"/></ns3:JSeq><ns3:JSeq colour="-1" start="1" end="2158" id="sq294"><ns3:features begin="386" end="403" type="CGGGGGATTAGGGTTCGA" description="Search Results" featureGroup="B3c (rerverse complement_backward external primer)" score="0.0"/><ns3:features begin="355" end="373" type="GTGTAGTGGACTGCCATGG" description="Search Results" featureGroup="B2c(reverse complement_BIF backward internal primer)" score="0.0"/><ns3:features begin="272" end="291" type="TGACTCAATTCATTCCGTGC" description="Search Results" featureGroup="18S_crRNA" score="0.0"/></ns3:JSeq><ns3:JSeq colour="-1" start="1" end="2158" id="sq296"><ns3:features begin="386" end="403" type="CGGGGGATTAGGGTTCGA" description="Search Results" featureGroup="B3c (rerverse complement_backward external primer)" score="0.0"/><ns3:features begin="355" end="373" type="GTGTAGTGGACTGCCATGG" description="Search Results" featureGroup="B2c(reverse complement_BIF backward internal primer)" score="0.0"/><ns3:features begin="272" end="291" type="TGACTCAATTCATTCCGTGC" description="Search Results" featureGroup="18S_crRNA" score="0.0"/></ns3:JSeq><ns3:JSeq colour="-1" start="1" end="2158" id="sq298"><ns3:features begin="377" end="394" type="CGGGGGATTAGGGTTCGA" description="Search Results" featureGroup="B3c (rerverse complement_backward external primer)" score="0.0"/><ns3:features begin="346" end="364" type="GTGTAGTGGACTGCCATGG" description="Search Results" featureGroup="B2c(reverse complement_BIF backward internal primer)" score="0.0"/></ns3:JSeq><ns3:JSeq colour="-1" start="1" end="2159" id="sq300"/><ns3:JSeq colour="-1" start="1" end="2159" id="sq302"><ns3:features begin="355" end="372" type="CGGGGGATTAGGGTTCGA" description="Search Results" featureGroup="B3c (rerverse complement_backward external primer)" score="0.0"/><ns3:features begin="324" end="342" type="GTGTAGTGGACTGCCATGG" description="Search Results" featureGroup="B2c(reverse complement_BIF backward internal primer)" score="0.0"/></ns3:JSeq><ns3:JSeq colour="-1" start="1" end="2159" id="sq304"><ns3:features begin="409" end="426" type="CGGGGGATTAGGGTTCGA" description="Search Results" featureGroup="B3c (rerverse complement_backward external primer)" score="0.0"/><ns3:features begin="378" end="396" type="GTGTAGTGGACTGCCATGG" description="Search Results" featureGroup="B2c(reverse complement_BIF backward internal primer)" score="0.0"/><ns3:features begin="295" end="314" type="TGACTCAATTCATTCCGTGC" description="Search Results" featureGroup="18S_crRNA" score="0.0"/></ns3:JSeq><ns3:JSeq colour="-1" start="1" end="2160" id="sq306"><ns3:features begin="385" end="402" type="CGGGGGATTAGGGTTCGA" description="Search Results" featureGroup="B3c (rerverse complement_backward external primer)" score="0.0"/><ns3:features begin="354" end="372" type="GTGTAGTGGACTGCCATGG" description="Search Results" featureGroup="B2c(reverse complement_BIF backward internal primer)" score="0.0"/><ns3:features begin="273" end="292" type="TGACTCAATTCATTCCGTGC" description="Search Results" featureGroup="18S_crRNA" score="0.0"/></ns3:JSeq><ns3:JSeq colour="-1" start="1" end="2160" id="sq308"><ns3:features begin="387" end="404" type="CGGGGGATTAGGGTTCGA" description="Search Results" featureGroup="B3c (rerverse complement_backward external primer)" score="0.0"/><ns3:features begin="356" end="374" type="GTGTAGTGGACTGCCATGG" description="Search Results" featureGroup="B2c(reverse complement_BIF backward internal primer)" score="0.0"/><ns3:features begin="273" end="292" type="TGACTCAATTCATTCCGTGC" description="Search Results" featureGroup="18S_crRNA" score="0.0"/></ns3:JSeq><ns3:JSeq colour="-1" start="1" end="2160" id="sq310"><ns3:features begin="384" end="401" type="CGGGGGATTAGGGTTCGA" description="Search Results" featureGroup="B3c (rerverse complement_backward external primer)" score="0.0"/><ns3:features begin="353" end="371" type="GTGTAGTGGACTGCCATGG" description="Search Results" featureGroup="B2c(reverse complement_BIF backward internal primer)" score="0.0"/><ns3:features begin="274" end="293" type="TGACTCAATTCATTCCGTGC" description="Search Results" featureGroup="18S_crRNA" score="0.0"/></ns3:JSeq><ns3:JSeq colour="-1" start="1" end="2160" id="sq312"/><ns3:JSeq colour="-1" start="1" end="2162" id="sq314"><ns3:features begin="385" end="402" type="CGGGGGATTAGGGTTCGA" description="Search Results" featureGroup="B3c (rerverse complement_backward external primer)" score="0.0"/><ns3:features begin="354" end="372" type="GTGTAGTGGACTGCCATGG" description="Search Results" featureGroup="B2c(reverse complement_BIF backward internal primer)" score="0.0"/><ns3:features begin="273" end="292" type="TGACTCAATTCATTCCGTGC" description="Search Results" featureGroup="18S_crRNA" score="0.0"/></ns3:JSeq><ns3:JSeq colour="-1" start="1" end="2162" id="sq316"><ns3:features begin="385" end="402" type="CGGGGGATTAGGGTTCGA" description="Search Results" featureGroup="B3c (rerverse complement_backward external primer)" score="0.0"/><ns3:features begin="354" end="372" type="GTGTAGTGGACTGCCATGG" description="Search Results" featureGroup="B2c(reverse complement_BIF backward internal primer)" score="0.0"/><ns3:features begin="273" end="292" type="TGACTCAATTCATTCCGTGC" description="Search Results" featureGroup="18S_crRNA" score="0.0"/></ns3:JSeq><ns3:JSeq colour="-1" start="1" end="2162" id="sq318"><ns3:features begin="385" end="402" type="CGGGGGATTAGGGTTCGA" description="Search Results" featureGroup="B3c (rerverse complement_backward external primer)" score="0.0"/><ns3:features begin="354" end="372" type="GTGTAGTGGACTGCCATGG" description="Search Results" featureGroup="B2c(reverse complement_BIF backward internal primer)" score="0.0"/><ns3:features begin="273" end="292" type="TGACTCAATTCATTCCGTGC" description="Search Results" featureGroup="18S_crRNA" score="0.0"/></ns3:JSeq><ns3:JSeq colour="-1" start="1" end="2162" id="sq320"><ns3:features begin="385" end="402" type="CGGGGGATTAGGGTTCGA" description="Search Results" featureGroup="B3c (rerverse complement_backward external primer)" score="0.0"/><ns3:features begin="354" end="372" type="GTGTAGTGGACTGCCATGG" description="Search Results" featureGroup="B2c(reverse complement_BIF backward internal primer)" score="0.0"/><ns3:features begin="273" end="292" type="TGACTCAATTCATTCCGTGC" description="Search Results" featureGroup="18S_crRNA" score="0.0"/></ns3:JSeq><ns3:JSeq colour="-1" start="1" end="2162" id="sq322"><ns3:features begin="385" end="402" type="CGGGGGATTAGGGTTCGA" description="Search Results" featureGroup="B3c (rerverse complement_backward external primer)" score="0.0"/><ns3:features begin="354" end="372" type="GTGTAGTGGACTGCCATGG" description="Search Results" featureGroup="B2c(reverse complement_BIF backward internal primer)" score="0.0"/><ns3:features begin="273" end="292" type="TGACTCAATTCATTCCGTGC" description="Search Results" featureGroup="18S_crRNA" score="0.0"/></ns3:JSeq><ns3:JSeq colour="-1" start="1" end="2162" id="sq324"><ns3:features begin="415" end="432" type="CGGGGGATTAGGGTTCGA" description="Search Results" featureGroup="B3c (rerverse complement_backward external primer)" score="0.0"/></ns3:JSeq><ns3:JSeq colour="-1" start="1" end="2163" id="sq326"><ns3:features begin="385" end="402" type="CGGGGGATTAGGGTTCGA" description="Search Results" featureGroup="B3c (rerverse complement_backward external primer)" score="0.0"/><ns3:features begin="354" end="372" type="GTGTAGTGGACTGCCATGG" description="Search Results" featureGroup="B2c(reverse complement_BIF backward internal primer)" score="0.0"/><ns3:features begin="273" end="292" type="TGACTCAATTCATTCCGTGC" description="Search Results" featureGroup="18S_crRNA" score="0.0"/></ns3:JSeq><ns3:JSeq colour="-1" start="1" end="2163" id="sq328"><ns3:features begin="385" end="402" type="CGGGGGATTAGGGTTCGA" description="Search Results" featureGroup="B3c (rerverse complement_backward external primer)" score="0.0"/><ns3:features begin="354" end="372" type="GTGTAGTGGACTGCCATGG" description="Search Results" featureGroup="B2c(reverse complement_BIF backward internal primer)" score="0.0"/><ns3:features begin="273" end="292" type="TGACTCAATTCATTCCGTGC" description="Search Results" featureGroup="18S_crRNA" score="0.0"/></ns3:JSeq><ns3:JSeq colour="-1" start="1" end="2164" id="sq330"><ns3:features begin="388" end="405" type="CGGGGGATTAGGGTTCGA" description="Search Results" featureGroup="B3c (rerverse complement_backward external primer)" score="0.0"/><ns3:features begin="357" end="375" type="GTGTAGTGGACTGCCATGG" description="Search Results" featureGroup="B2c(reverse complement_BIF backward internal primer)" score="0.0"/><ns3:features begin="273" end="292" type="TGACTCAATTCATTCCGTGC" description="Search Results" featureGroup="18S_crRNA" score="0.0"/></ns3:JSeq><ns3:JSeq colour="-1" start="1" end="2165" id="sq332"><ns3:features begin="385" end="402" type="CGGGGGATTAGGGTTCGA" description="Search Results" featureGroup="B3c (rerverse complement_backward external primer)" score="0.0"/><ns3:features begin="354" end="372" type="GTGTAGTGGACTGCCATGG" description="Search Results" featureGroup="B2c(reverse complement_BIF backward internal primer)" score="0.0"/><ns3:features begin="273" end="292" type="TGACTCAATTCATTCCGTGC" description="Search Results" featureGroup="18S_crRNA" score="0.0"/></ns3:JSeq><ns3:JSeq colour="-1" start="1" end="2166" id="sq334"><ns3:features begin="385" end="402" type="CGGGGGATTAGGGTTCGA" description="Search Results" featureGroup="B3c (rerverse complement_backward external primer)" score="0.0"/><ns3:features begin="354" end="372" type="GTGTAGTGGACTGCCATGG" description="Search Results" featureGroup="B2c(reverse complement_BIF backward internal primer)" score="0.0"/><ns3:features begin="273" end="292" type="TGACTCAATTCATTCCGTGC" description="Search Results" featureGroup="18S_crRNA" score="0.0"/></ns3:JSeq><ns3:JSeq colour="-1" start="1" end="2166" id="sq336"><ns3:features begin="385" end="402" type="CGGGGGATTAGGGTTCGA" description="Search Results" featureGroup="B3c (rerverse complement_backward external primer)" score="0.0"/><ns3:features begin="354" end="372" type="GTGTAGTGGACTGCCATGG" description="Search Results" featureGroup="B2c(reverse complement_BIF backward internal primer)" score="0.0"/></ns3:JSeq><ns3:JSeq colour="-1" start="1" end="2166" id="sq338"><ns3:features begin="373" end="390" type="CGGGGGATTAGGGTTCGA" description="Search Results" featureGroup="B3c (rerverse complement_backward external primer)" score="0.0"/><ns3:features begin="342" end="360" type="GTGTAGTGGACTGCCATGG" description="Search Results" featureGroup="B2c(reverse complement_BIF backward internal primer)" score="0.0"/></ns3:JSeq><ns3:JSeq colour="-1" start="1" end="2168" id="sq340"/><ns3:JSeq colour="-1" start="1" end="2168" id="sq342"><ns3:features begin="388" end="405" type="CGGGGGATTAGGGTTCGA" description="Search Results" featureGroup="B3c (rerverse complement_backward external primer)" score="0.0"/><ns3:features begin="357" end="375" type="GTGTAGTGGACTGCCATGG" description="Search Results" featureGroup="B2c(reverse complement_BIF backward internal primer)" score="0.0"/></ns3:JSeq><ns3:JSeq colour="-1" start="1" end="2168" id="sq344"><ns3:features begin="388" end="405" type="CGGGGGATTAGGGTTCGA" description="Search Results" featureGroup="B3c (rerverse complement_backward external primer)" score="0.0"/><ns3:features begin="357" end="375" type="GTGTAGTGGACTGCCATGG" description="Search Results" featureGroup="B2c(reverse complement_BIF backward internal primer)" score="0.0"/></ns3:JSeq><ns3:JSeq colour="-1" start="1" end="2168" id="sq346"><ns3:features begin="388" end="405" type="CGGGGGATTAGGGTTCGA" description="Search Results" featureGroup="B3c (rerverse complement_backward external primer)" score="0.0"/><ns3:features begin="357" end="375" type="GTGTAGTGGACTGCCATGG" description="Search Results" featureGroup="B2c(reverse complement_BIF backward internal primer)" score="0.0"/></ns3:JSeq><ns3:JSeq colour="-1" start="1" end="2168" id="sq348"><ns3:features begin="388" end="405" type="CGGGGGATTAGGGTTCGA" description="Search Results" featureGroup="B3c (rerverse complement_backward external primer)" score="0.0"/><ns3:features begin="357" end="375" type="GTGTAGTGGACTGCCATGG" description="Search Results" featureGroup="B2c(reverse complement_BIF backward internal primer)" score="0.0"/></ns3:JSeq><ns3:JSeq colour="-1" start="1" end="2168" id="sq350"><ns3:features begin="388" end="405" type="CGGGGGATTAGGGTTCGA" description="Search Results" featureGroup="B3c (rerverse complement_backward external primer)" score="0.0"/><ns3:features begin="357" end="375" type="GTGTAGTGGACTGCCATGG" description="Search Results" featureGroup="B2c(reverse complement_BIF backward internal primer)" score="0.0"/></ns3:JSeq><ns3:JSeq colour="-1" start="1" end="2168" id="sq352"><ns3:features begin="388" end="405" type="CGGGGGATTAGGGTTCGA" description="Search Results" featureGroup="B3c (rerverse complement_backward external primer)" score="0.0"/><ns3:features begin="357" end="375" type="GTGTAGTGGACTGCCATGG" description="Search Results" featureGroup="B2c(reverse complement_BIF backward internal primer)" score="0.0"/></ns3:JSeq><ns3:JSeq colour="-1" start="1" end="2168" id="sq354"><ns3:features begin="388" end="405" type="CGGGGGATTAGGGTTCGA" description="Search Results" featureGroup="B3c (rerverse complement_backward external primer)" score="0.0"/><ns3:features begin="357" end="375" type="GTGTAGTGGACTGCCATGG" description="Search Results" featureGroup="B2c(reverse complement_BIF backward internal primer)" score="0.0"/></ns3:JSeq><ns3:JSeq colour="-1" start="1" end="2171" id="sq356"><ns3:features begin="346" end="363" type="CGGGGGATTAGGGTTCGA" description="Search Results" featureGroup="B3c (rerverse complement_backward external primer)" score="0.0"/><ns3:features begin="315" end="333" type="GTGTAGTGGACTGCCATGG" description="Search Results" featureGroup="B2c(reverse complement_BIF backward internal primer)" score="0.0"/><ns3:features begin="232" end="251" type="TGACTCAATTCATTCCGTGC" description="Search Results" featureGroup="18S_crRNA" score="0.0"/></ns3:JSeq><ns3:JSeq colour="-1" start="1" end="2171" id="sq358"><ns3:features begin="346" end="363" type="CGGGGGATTAGGGTTCGA" description="Search Results" featureGroup="B3c (rerverse complement_backward external primer)" score="0.0"/><ns3:features begin="315" end="333" type="GTGTAGTGGACTGCCATGG" description="Search Results" featureGroup="B2c(reverse complement_BIF backward internal primer)" score="0.0"/><ns3:features begin="232" end="251" type="TGACTCAATTCATTCCGTGC" description="Search Results" featureGroup="18S_crRNA" score="0.0"/></ns3:JSeq><ns3:JSeq colour="-1" start="1" end="2171" id="sq360"><ns3:features begin="346" end="363" type="CGGGGGATTAGGGTTCGA" description="Search Results" featureGroup="B3c (rerverse complement_backward external primer)" score="0.0"/><ns3:features begin="315" end="333" type="GTGTAGTGGACTGCCATGG" description="Search Results" featureGroup="B2c(reverse complement_BIF backward internal primer)" score="0.0"/><ns3:features begin="232" end="251" type="TGACTCAATTCATTCCGTGC" description="Search Results" featureGroup="18S_crRNA" score="0.0"/></ns3:JSeq><ns3:JSeq colour="-1" start="1" end="2172" id="sq362"><ns3:features begin="209" end="226" type="ACGCCCAGCGAATGAATG" description="Search Results" featureGroup="F2 (FIP forward internal primer)" score="0.0"/><ns3:features begin="385" end="402" type="CGGGGGATTAGGGTTCGA" description="Search Results" featureGroup="B3c (rerverse complement_backward external primer)" score="0.0"/><ns3:features begin="354" end="372" type="GTGTAGTGGACTGCCATGG" description="Search Results" featureGroup="B2c(reverse complement_BIF backward internal primer)" score="0.0"/><ns3:features begin="271" end="290" type="TGACTCAATTCATTCCGTGC" description="Search Results" featureGroup="18S_crRNA" score="0.0"/></ns3:JSeq><ns3:JSeq colour="-1" start="1" end="2172" id="sq364"><ns3:features begin="209" end="226" type="ACGCCCAGCGAATGAATG" description="Search Results" featureGroup="F2 (FIP forward internal primer)" score="0.0"/><ns3:features begin="385" end="402" type="CGGGGGATTAGGGTTCGA" description="Search Results" featureGroup="B3c (rerverse complement_backward external primer)" score="0.0"/><ns3:features begin="354" end="372" type="GTGTAGTGGACTGCCATGG" description="Search Results" featureGroup="B2c(reverse complement_BIF backward internal primer)" score="0.0"/><ns3:features begin="271" end="290" type="TGACTCAATTCATTCCGTGC" description="Search Results" featureGroup="18S_crRNA" score="0.0"/></ns3:JSeq><ns3:JSeq colour="-1" start="1" end="2173" id="sq366"><ns3:features begin="209" end="226" type="ACGCCCAGCGAATGAATG" description="Search Results" featureGroup="F2 (FIP forward internal primer)" score="0.0"/><ns3:features begin="385" end="402" type="CGGGGGATTAGGGTTCGA" description="Search Results" featureGroup="B3c (rerverse complement_backward external primer)" score="0.0"/><ns3:features begin="354" end="372" type="GTGTAGTGGACTGCCATGG" description="Search Results" featureGroup="B2c(reverse complement_BIF backward internal primer)" score="0.0"/><ns3:features begin="271" end="290" type="TGACTCAATTCATTCCGTGC" description="Search Results" featureGroup="18S_crRNA" score="0.0"/></ns3:JSeq><ns3:JSeq colour="-1" start="1" end="2173" id="sq368"><ns3:features begin="209" end="226" type="ACGCCCAGCGAATGAATG" description="Search Results" featureGroup="F2 (FIP forward internal primer)" score="0.0"/><ns3:features begin="385" end="402" type="CGGGGGATTAGGGTTCGA" description="Search Results" featureGroup="B3c (rerverse complement_backward external primer)" score="0.0"/><ns3:features begin="354" end="372" type="GTGTAGTGGACTGCCATGG" description="Search Results" featureGroup="B2c(reverse complement_BIF backward internal primer)" score="0.0"/><ns3:features begin="271" end="290" type="TGACTCAATTCATTCCGTGC" description="Search Results" featureGroup="18S_crRNA" score="0.0"/></ns3:JSeq><ns3:JSeq colour="-1" start="1" end="2173" id="sq370"><ns3:features begin="209" end="226" type="ACGCCCAGCGAATGAATG" description="Search Results" featureGroup="F2 (FIP forward internal primer)" score="0.0"/><ns3:features begin="385" end="402" type="CGGGGGATTAGGGTTCGA" description="Search Results" featureGroup="B3c (rerverse complement_backward external primer)" score="0.0"/><ns3:features begin="354" end="372" type="GTGTAGTGGACTGCCATGG" description="Search Results" featureGroup="B2c(reverse complement_BIF backward internal primer)" score="0.0"/><ns3:features begin="271" end="290" type="TGACTCAATTCATTCCGTGC" description="Search Results" featureGroup="18S_crRNA" score="0.0"/></ns3:JSeq><ns3:JSeq colour="-1" start="1" end="2174" id="sq372"><ns3:features begin="211" end="228" type="ACGCCCAGCGAATGAATG" description="Search Results" featureGroup="F2 (FIP forward internal primer)" score="0.0"/><ns3:features begin="387" end="404" type="CGGGGGATTAGGGTTCGA" description="Search Results" featureGroup="B3c (rerverse complement_backward external primer)" score="0.0"/><ns3:features begin="356" end="374" type="GTGTAGTGGACTGCCATGG" description="Search Results" featureGroup="B2c(reverse complement_BIF backward internal primer)" score="0.0"/><ns3:features begin="273" end="292" type="TGACTCAATTCATTCCGTGC" description="Search Results" featureGroup="18S_crRNA" score="0.0"/></ns3:JSeq><ns3:JSeq colour="-1" start="1" end="2174" id="sq374"><ns3:features begin="211" end="228" type="ACGCCCAGCGAATGAATG" description="Search Results" featureGroup="F2 (FIP forward internal primer)" score="0.0"/><ns3:features begin="387" end="404" type="CGGGGGATTAGGGTTCGA" description="Search Results" featureGroup="B3c (rerverse complement_backward external primer)" score="0.0"/><ns3:features begin="356" end="374" type="GTGTAGTGGACTGCCATGG" description="Search Results" featureGroup="B2c(reverse complement_BIF backward internal primer)" score="0.0"/><ns3:features begin="273" end="292" type="TGACTCAATTCATTCCGTGC" description="Search Results" featureGroup="18S_crRNA" score="0.0"/></ns3:JSeq><ns3:JSeq colour="-1" start="1" end="2174" id="sq376"><ns3:features begin="209" end="226" type="ACGCCCAGCGAATGAATG" description="Search Results" featureGroup="F2 (FIP forward internal primer)" score="0.0"/><ns3:features begin="385" end="402" type="CGGGGGATTAGGGTTCGA" description="Search Results" featureGroup="B3c (rerverse complement_backward external primer)" score="0.0"/><ns3:features begin="354" end="372" type="GTGTAGTGGACTGCCATGG" description="Search Results" featureGroup="B2c(reverse complement_BIF backward internal primer)" score="0.0"/><ns3:features begin="271" end="290" type="TGACTCAATTCATTCCGTGC" description="Search Results" featureGroup="18S_crRNA" score="0.0"/></ns3:JSeq><ns3:JSeq colour="-1" start="1" end="2174" id="sq378"><ns3:features begin="211" end="228" type="ACGCCCAGCGAATGAATG" description="Search Results" featureGroup="F2 (FIP forward internal primer)" score="0.0"/><ns3:features begin="387" end="404" type="CGGGGGATTAGGGTTCGA" description="Search Results" featureGroup="B3c (rerverse complement_backward external primer)" score="0.0"/><ns3:features begin="356" end="374" type="GTGTAGTGGACTGCCATGG" description="Search Results" featureGroup="B2c(reverse complement_BIF backward internal primer)" score="0.0"/><ns3:features begin="273" end="292" type="TGACTCAATTCATTCCGTGC" description="Search Results" featureGroup="18S_crRNA" score="0.0"/></ns3:JSeq><ns3:JSeq colour="-1" start="1" end="2174" id="sq380"><ns3:features begin="211" end="228" type="ACGCCCAGCGAATGAATG" description="Search Results" featureGroup="F2 (FIP forward internal primer)" score="0.0"/><ns3:features begin="387" end="404" type="CGGGGGATTAGGGTTCGA" description="Search Results" featureGroup="B3c (rerverse complement_backward external primer)" score="0.0"/><ns3:features begin="356" end="374" type="GTGTAGTGGACTGCCATGG" description="Search Results" featureGroup="B2c(reverse complement_BIF backward internal primer)" score="0.0"/><ns3:features begin="273" end="292" type="TGACTCAATTCATTCCGTGC" description="Search Results" featureGroup="18S_crRNA" score="0.0"/></ns3:JSeq><ns3:JSeq colour="-1" start="1" end="2174" id="sq382"><ns3:features begin="211" end="228" type="ACGCCCAGCGAATGAATG" description="Search Results" featureGroup="F2 (FIP forward internal primer)" score="0.0"/><ns3:features begin="387" end="404" type="CGGGGGATTAGGGTTCGA" description="Search Results" featureGroup="B3c (rerverse complement_backward external primer)" score="0.0"/><ns3:features begin="356" end="374" type="GTGTAGTGGACTGCCATGG" description="Search Results" featureGroup="B2c(reverse complement_BIF backward internal primer)" score="0.0"/><ns3:features begin="273" end="292" type="TGACTCAATTCATTCCGTGC" description="Search Results" featureGroup="18S_crRNA" score="0.0"/></ns3:JSeq><ns3:JSeq colour="-1" start="1" end="2175" id="sq384"><ns3:features begin="211" end="228" type="ACGCCCAGCGAATGAATG" description="Search Results" featureGroup="F2 (FIP forward internal primer)" score="0.0"/><ns3:features begin="387" end="404" type="CGGGGGATTAGGGTTCGA" description="Search Results" featureGroup="B3c (rerverse complement_backward external primer)" score="0.0"/><ns3:features begin="356" end="374" type="GTGTAGTGGACTGCCATGG" description="Search Results" featureGroup="B2c(reverse complement_BIF backward internal primer)" score="0.0"/><ns3:features begin="273" end="292" type="TGACTCAATTCATTCCGTGC" description="Search Results" featureGroup="18S_crRNA" score="0.0"/></ns3:JSeq><ns3:JSeq colour="-1" start="1" end="2175" id="sq386"><ns3:features begin="211" end="228" type="ACGCCCAGCGAATGAATG" description="Search Results" featureGroup="F2 (FIP forward internal primer)" score="0.0"/><ns3:features begin="387" end="404" type="CGGGGGATTAGGGTTCGA" description="Search Results" featureGroup="B3c (rerverse complement_backward external primer)" score="0.0"/><ns3:features begin="356" end="374" type="GTGTAGTGGACTGCCATGG" description="Search Results" featureGroup="B2c(reverse complement_BIF backward internal primer)" score="0.0"/><ns3:features begin="273" end="292" type="TGACTCAATTCATTCCGTGC" description="Search Results" featureGroup="18S_crRNA" score="0.0"/></ns3:JSeq><ns3:JSeq colour="-1" start="1" end="2175" id="sq388"><ns3:features begin="211" end="228" type="ACGCCCAGCGAATGAATG" description="Search Results" featureGroup="F2 (FIP forward internal primer)" score="0.0"/><ns3:features begin="387" end="404" type="CGGGGGATTAGGGTTCGA" description="Search Results" featureGroup="B3c (rerverse complement_backward external primer)" score="0.0"/><ns3:features begin="356" end="374" type="GTGTAGTGGACTGCCATGG" description="Search Results" featureGroup="B2c(reverse complement_BIF backward internal primer)" score="0.0"/><ns3:features begin="273" end="292" type="TGACTCAATTCATTCCGTGC" description="Search Results" featureGroup="18S_crRNA" score="0.0"/></ns3:JSeq><ns3:JSeq colour="-1" start="1" end="2176" id="sq390"><ns3:features begin="367" end="385" type="GTGTAGTGGACTGCCATGG" description="Search Results" featureGroup="B2c(reverse complement_BIF backward internal primer)" score="0.0"/><ns3:features begin="289" end="308" type="TGACTCAATTCATTCCGTGC" description="Search Results" featureGroup="18S_crRNA" score="0.0"/></ns3:JSeq><ns3:JSeq colour="-1" start="1" end="2181" id="sq392"><ns3:features begin="385" end="402" type="CGGGGGATTAGGGTTCGA" description="Search Results" featureGroup="B3c (rerverse complement_backward external primer)" score="0.0"/><ns3:features begin="354" end="372" type="GTGTAGTGGACTGCCATGG" description="Search Results" featureGroup="B2c(reverse complement_BIF backward internal primer)" score="0.0"/><ns3:features begin="275" end="294" type="TGACTCAATTCATTCCGTGC" description="Search Results" featureGroup="18S_crRNA" score="0.0"/></ns3:JSeq><ns3:JSeq colour="-1" start="1" end="2185" id="sq394"><ns3:features begin="378" end="396" type="GTGTAGTGGACTGCCATGG" description="Search Results" featureGroup="B2c(reverse complement_BIF backward internal primer)" score="0.0"/><ns3:features begin="409" end="423" type="feature_1" description="" featureGroup="Jalview" score="0.0"/><ns3:features begin="425" end="426" type="feature_1" description="" featureGroup="Jalview" score="0.0"/></ns3:JSeq><ns3:JSeq colour="-1" start="1" end="2186" id="sq396"><ns3:features begin="402" end="419" type="CGGGGGATTAGGGTTCGA" description="Search Results" featureGroup="B3c (rerverse complement_backward external primer)" score="0.0"/><ns3:features begin="371" end="389" type="GTGTAGTGGACTGCCATGG" description="Search Results" featureGroup="B2c(reverse complement_BIF backward internal primer)" score="0.0"/><ns3:features begin="287" end="306" type="TGACTCAATTCATTCCGTGC" description="Search Results" featureGroup="18S_crRNA" score="0.0"/></ns3:JSeq><ns3:JSeq colour="-1" start="1" end="2186" id="sq398"><ns3:features begin="402" end="419" type="CGGGGGATTAGGGTTCGA" description="Search Results" featureGroup="B3c (rerverse complement_backward external primer)" score="0.0"/><ns3:features begin="371" end="389" type="GTGTAGTGGACTGCCATGG" description="Search Results" featureGroup="B2c(reverse complement_BIF backward internal primer)" score="0.0"/><ns3:features begin="287" end="306" type="TGACTCAATTCATTCCGTGC" description="Search Results" featureGroup="18S_crRNA" score="0.0"/></ns3:JSeq><ns3:JSeq colour="-1" start="1" end="2187" id="sq400"><ns3:features begin="406" end="423" type="CGGGGGATTAGGGTTCGA" description="Search Results" featureGroup="B3c (rerverse complement_backward external primer)" score="0.0"/><ns3:features begin="375" end="393" type="GTGTAGTGGACTGCCATGG" description="Search Results" featureGroup="B2c(reverse complement_BIF backward internal primer)" score="0.0"/><ns3:features begin="296" end="315" type="TGACTCAATTCATTCCGTGC" description="Search Results" featureGroup="18S_crRNA" score="0.0"/></ns3:JSeq><ns3:JSeq colour="-1" start="1" end="2189" id="sq402"><ns3:features begin="411" end="428" type="CGGGGGATTAGGGTTCGA" description="Search Results" featureGroup="B3c (rerverse complement_backward external primer)" score="0.0"/><ns3:features begin="380" end="398" type="GTGTAGTGGACTGCCATGG" description="Search Results" featureGroup="B2c(reverse complement_BIF backward internal primer)" score="0.0"/><ns3:features begin="296" end="315" type="TGACTCAATTCATTCCGTGC" description="Search Results" featureGroup="18S_crRNA" score="0.0"/></ns3:JSeq><ns3:JSeq colour="-1" start="1" end="2189" id="sq404"><ns3:features begin="407" end="424" type="CGGGGGATTAGGGTTCGA" description="Search Results" featureGroup="B3c (rerverse complement_backward external primer)" score="0.0"/><ns3:features begin="376" end="394" type="GTGTAGTGGACTGCCATGG" description="Search Results" featureGroup="B2c(reverse complement_BIF backward internal primer)" score="0.0"/><ns3:features begin="297" end="316" type="TGACTCAATTCATTCCGTGC" description="Search Results" featureGroup="18S_crRNA" score="0.0"/></ns3:JSeq><ns3:JSeq colour="-1" start="1" end="2192" id="sq406"><ns3:features begin="405" end="422" type="CGGGGGATTAGGGTTCGA" description="Search Results" featureGroup="B3c (rerverse complement_backward external primer)" score="0.0"/><ns3:features begin="374" end="392" type="GTGTAGTGGACTGCCATGG" description="Search Results" featureGroup="B2c(reverse complement_BIF backward internal primer)" score="0.0"/><ns3:features begin="296" end="315" type="TGACTCAATTCATTCCGTGC" description="Search Results" featureGroup="18S_crRNA" score="0.0"/></ns3:JSeq><ns3:JSeq colour="-1" start="1" end="2193" id="sq408"><ns3:features begin="406" end="423" type="CGGGGGATTAGGGTTCGA" description="Search Results" featureGroup="B3c (rerverse complement_backward external primer)" score="0.0"/><ns3:features begin="375" end="393" type="GTGTAGTGGACTGCCATGG" description="Search Results" featureGroup="B2c(reverse complement_BIF backward internal primer)" score="0.0"/><ns3:features begin="296" end="315" type="TGACTCAATTCATTCCGTGC" description="Search Results" featureGroup="18S_crRNA" score="0.0"/></ns3:JSeq><ns3:JSeq colour="-1" start="1" end="2193" id="sq410"><ns3:features begin="406" end="423" type="CGGGGGATTAGGGTTCGA" description="Search Results" featureGroup="B3c (rerverse complement_backward external primer)" score="0.0"/><ns3:features begin="375" end="393" type="GTGTAGTGGACTGCCATGG" description="Search Results" featureGroup="B2c(reverse complement_BIF backward internal primer)" score="0.0"/><ns3:features begin="296" end="315" type="TGACTCAATTCATTCCGTGC" description="Search Results" featureGroup="18S_crRNA" score="0.0"/></ns3:JSeq><ns3:JSeq colour="-1" start="1" end="2193" id="sq412"><ns3:features begin="405" end="422" type="CGGGGGATTAGGGTTCGA" description="Search Results" featureGroup="B3c (rerverse complement_backward external primer)" score="0.0"/><ns3:features begin="374" end="392" type="GTGTAGTGGACTGCCATGG" description="Search Results" featureGroup="B2c(reverse complement_BIF backward internal primer)" score="0.0"/><ns3:features begin="296" end="315" type="TGACTCAATTCATTCCGTGC" description="Search Results" featureGroup="18S_crRNA" score="0.0"/></ns3:JSeq><ns3:JSeq colour="-1" start="1" end="2193" id="sq414"><ns3:features begin="404" end="421" type="CGGGGGATTAGGGTTCGA" description="Search Results" featureGroup="B3c (rerverse complement_backward external primer)" score="0.0"/><ns3:features begin="373" end="391" type="GTGTAGTGGACTGCCATGG" description="Search Results" featureGroup="B2c(reverse complement_BIF backward internal primer)" score="0.0"/><ns3:features begin="295" end="314" type="TGACTCAATTCATTCCGTGC" description="Search Results" featureGroup="18S_crRNA" score="0.0"/></ns3:JSeq><ns3:JSeq colour="-1" start="1" end="2194" id="sq416"><ns3:features begin="405" end="422" type="CGGGGGATTAGGGTTCGA" description="Search Results" featureGroup="B3c (rerverse complement_backward external primer)" score="0.0"/><ns3:features begin="374" end="392" type="GTGTAGTGGACTGCCATGG" description="Search Results" featureGroup="B2c(reverse complement_BIF backward internal primer)" score="0.0"/><ns3:features begin="295" end="314" type="TGACTCAATTCATTCCGTGC" description="Search Results" featureGroup="18S_crRNA" score="0.0"/></ns3:JSeq><ns3:JSeq colour="-1" start="1" end="2194" id="sq418"><ns3:features begin="398" end="415" type="CGGGGGATTAGGGTTCGA" description="Search Results" featureGroup="B3c (rerverse complement_backward external primer)" score="0.0"/><ns3:features begin="367" end="385" type="GTGTAGTGGACTGCCATGG" description="Search Results" featureGroup="B2c(reverse complement_BIF backward internal primer)" score="0.0"/><ns3:features begin="288" end="307" type="TGACTCAATTCATTCCGTGC" description="Search Results" featureGroup="18S_crRNA" score="0.0"/></ns3:JSeq><ns3:JSeq colour="-1" start="1" end="2194" id="sq420"><ns3:features begin="406" end="423" type="CGGGGGATTAGGGTTCGA" description="Search Results" featureGroup="B3c (rerverse complement_backward external primer)" score="0.0"/><ns3:features begin="375" end="393" type="GTGTAGTGGACTGCCATGG" description="Search Results" featureGroup="B2c(reverse complement_BIF backward internal primer)" score="0.0"/><ns3:features begin="296" end="315" type="TGACTCAATTCATTCCGTGC" description="Search Results" featureGroup="18S_crRNA" score="0.0"/></ns3:JSeq><ns3:JSeq colour="-1" start="1" end="2195" id="sq422"><ns3:features begin="406" end="423" type="CGGGGGATTAGGGTTCGA" description="Search Results" featureGroup="B3c (rerverse complement_backward external primer)" score="0.0"/><ns3:features begin="375" end="393" type="GTGTAGTGGACTGCCATGG" description="Search Results" featureGroup="B2c(reverse complement_BIF backward internal primer)" score="0.0"/></ns3:JSeq><ns3:JSeq colour="-1" start="1" end="2195" id="sq424"><ns3:features begin="406" end="423" type="CGGGGGATTAGGGTTCGA" description="Search Results" featureGroup="B3c (rerverse complement_backward external primer)" score="0.0"/><ns3:features begin="375" end="393" type="GTGTAGTGGACTGCCATGG" description="Search Results" featureGroup="B2c(reverse complement_BIF backward internal primer)" score="0.0"/></ns3:JSeq><ns3:JSeq colour="-1" start="1" end="2202" id="sq426"><ns3:features begin="405" end="422" type="CGGGGGATTAGGGTTCGA" description="Search Results" featureGroup="B3c (rerverse complement_backward external primer)" score="0.0"/><ns3:features begin="374" end="392" type="GTGTAGTGGACTGCCATGG" description="Search Results" featureGroup="B2c(reverse complement_BIF backward internal primer)" score="0.0"/><ns3:features begin="295" end="314" type="TGACTCAATTCATTCCGTGC" description="Search Results" featureGroup="18S_crRNA" score="0.0"/></ns3:JSeq><ns3:JSeq colour="-1" start="1" end="2203" id="sq428"><ns3:features begin="407" end="424" type="CGGGGGATTAGGGTTCGA" description="Search Results" featureGroup="B3c (rerverse complement_backward external primer)" score="0.0"/><ns3:features begin="376" end="394" type="GTGTAGTGGACTGCCATGG" description="Search Results" featureGroup="B2c(reverse complement_BIF backward internal primer)" score="0.0"/><ns3:features begin="297" end="316" type="TGACTCAATTCATTCCGTGC" description="Search Results" featureGroup="18S_crRNA" score="0.0"/></ns3:JSeq><ns3:JSeq colour="-1" start="1" end="2206" id="sq430"><ns3:features begin="407" end="424" type="CGGGGGATTAGGGTTCGA" description="Search Results" featureGroup="B3c (rerverse complement_backward external primer)" score="0.0"/><ns3:features begin="376" end="394" type="GTGTAGTGGACTGCCATGG" description="Search Results" featureGroup="B2c(reverse complement_BIF backward internal primer)" score="0.0"/><ns3:features begin="297" end="316" type="TGACTCAATTCATTCCGTGC" description="Search Results" featureGroup="18S_crRNA" score="0.0"/></ns3:JSeq><ns3:JSeq colour="-1" start="1" end="2207" id="sq432"/><ns3:JSeq colour="-1" start="1" end="2208" id="sq434"><ns3:features begin="408" end="425" type="CGGGGGATTAGGGTTCGA" description="Search Results" featureGroup="B3c (rerverse complement_backward external primer)" score="0.0"/><ns3:features begin="377" end="395" type="GTGTAGTGGACTGCCATGG" description="Search Results" featureGroup="B2c(reverse complement_BIF backward internal primer)" score="0.0"/><ns3:features begin="296" end="315" type="TGACTCAATTCATTCCGTGC" description="Search Results" featureGroup="18S_crRNA" score="0.0"/></ns3:JSeq><ns3:JSeq colour="-1" start="1" end="2208" id="sq436"><ns3:features begin="409" end="426" type="CGGGGGATTAGGGTTCGA" description="Search Results" featureGroup="B3c (rerverse complement_backward external primer)" score="0.0"/><ns3:features begin="378" end="396" type="GTGTAGTGGACTGCCATGG" description="Search Results" featureGroup="B2c(reverse complement_BIF backward internal primer)" score="0.0"/></ns3:JSeq><ns3:JSeq colour="-1" start="1" end="2208" id="sq438"><ns3:features begin="409" end="426" type="CGGGGGATTAGGGTTCGA" description="Search Results" featureGroup="B3c (rerverse complement_backward external primer)" score="0.0"/><ns3:features begin="378" end="396" type="GTGTAGTGGACTGCCATGG" description="Search Results" featureGroup="B2c(reverse complement_BIF backward internal primer)" score="0.0"/></ns3:JSeq><ns3:JSeq colour="-1" start="1" end="2209" id="sq440"><ns3:features begin="408" end="425" type="CGGGGGATTAGGGTTCGA" description="Search Results" featureGroup="B3c (rerverse complement_backward external primer)" score="0.0"/><ns3:features begin="377" end="395" type="GTGTAGTGGACTGCCATGG" description="Search Results" featureGroup="B2c(reverse complement_BIF backward internal primer)" score="0.0"/><ns3:features begin="296" end="315" type="TGACTCAATTCATTCCGTGC" description="Search Results" featureGroup="18S_crRNA" score="0.0"/></ns3:JSeq><ns3:JSeq colour="-1" start="1" end="2209" id="sq442"><ns3:features begin="408" end="425" type="CGGGGGATTAGGGTTCGA" description="Search Results" featureGroup="B3c (rerverse complement_backward external primer)" score="0.0"/><ns3:features begin="377" end="395" type="GTGTAGTGGACTGCCATGG" description="Search Results" featureGroup="B2c(reverse complement_BIF backward internal primer)" score="0.0"/><ns3:features begin="296" end="315" type="TGACTCAATTCATTCCGTGC" description="Search Results" featureGroup="18S_crRNA" score="0.0"/></ns3:JSeq><ns3:JSeq colour="-1" start="1" end="2210" id="sq444"><ns3:features begin="409" end="426" type="CGGGGGATTAGGGTTCGA" description="Search Results" featureGroup="B3c (rerverse complement_backward external primer)" score="0.0"/><ns3:features begin="378" end="396" type="GTGTAGTGGACTGCCATGG" description="Search Results" featureGroup="B2c(reverse complement_BIF backward internal primer)" score="0.0"/></ns3:JSeq><ns3:JSeq colour="-1" start="1" end="2210" id="sq446"><ns3:features begin="416" end="433" type="CGGGGGATTAGGGTTCGA" description="Search Results" featureGroup="B3c (rerverse complement_backward external primer)" score="0.0"/><ns3:features begin="385" end="403" type="GTGTAGTGGACTGCCATGG" description="Search Results" featureGroup="B2c(reverse complement_BIF backward internal primer)" score="0.0"/><ns3:features begin="302" end="321" type="TGACTCAATTCATTCCGTGC" description="Search Results" featureGroup="18S_crRNA" score="0.0"/></ns3:JSeq><ns3:JSeq colour="-1" start="1" end="2210" id="sq448"><ns3:features begin="409" end="426" type="CGGGGGATTAGGGTTCGA" description="Search Results" featureGroup="B3c (rerverse complement_backward external primer)" score="0.0"/><ns3:features begin="378" end="396" type="GTGTAGTGGACTGCCATGG" description="Search Results" featureGroup="B2c(reverse complement_BIF backward internal primer)" score="0.0"/><ns3:features begin="297" end="316" type="TGACTCAATTCATTCCGTGC" description="Search Results" featureGroup="18S_crRNA" score="0.0"/></ns3:JSeq><ns3:JSeq colour="-1" start="1" end="2212" id="sq450"><ns3:features begin="385" end="402" type="CGGGGGATTAGGGTTCGA" description="Search Results" featureGroup="B3c (rerverse complement_backward external primer)" score="0.0"/><ns3:features begin="354" end="372" type="GTGTAGTGGACTGCCATGG" description="Search Results" featureGroup="B2c(reverse complement_BIF backward internal primer)" score="0.0"/></ns3:JSeq><ns3:JSeq colour="-1" start="1" end="2212" id="sq452"><ns3:features begin="431" end="448" type="CGGGGGATTAGGGTTCGA" description="Search Results" featureGroup="B3c (rerverse complement_backward external primer)" score="0.0"/><ns3:features begin="400" end="418" type="GTGTAGTGGACTGCCATGG" description="Search Results" featureGroup="B2c(reverse complement_BIF backward internal primer)" score="0.0"/><ns3:features begin="314" end="333" type="TGACTCAATTCATTCCGTGC" description="Search Results" featureGroup="18S_crRNA" score="0.0"/></ns3:JSeq><ns3:JSeq colour="-1" start="1" end="2212" id="sq454"><ns3:features begin="385" end="402" type="CGGGGGATTAGGGTTCGA" description="Search Results" featureGroup="B3c (rerverse complement_backward external primer)" score="0.0"/><ns3:features begin="354" end="372" type="GTGTAGTGGACTGCCATGG" description="Search Results" featureGroup="B2c(reverse complement_BIF backward internal primer)" score="0.0"/></ns3:JSeq><ns3:JSeq colour="-1" start="1" end="2226" id="sq456"><ns3:features begin="374" end="392" type="GTGTAGTGGACTGCCATGG" description="Search Results" featureGroup="B2c(reverse complement_BIF backward internal primer)" score="0.0"/><ns3:features begin="296" end="315" type="TGACTCAATTCATTCCGTGC" description="Search Results" featureGroup="18S_crRNA" score="0.0"/></ns3:JSeq><ns3:JSeq colour="-1" start="1" end="2248" id="sq458"><ns3:features begin="426" end="443" type="CGGGGGATTAGGGTTCGA" description="Search Results" featureGroup="B3c (rerverse complement_backward external primer)" score="0.0"/><ns3:features begin="395" end="413" type="GTGTAGTGGACTGCCATGG" description="Search Results" featureGroup="B2c(reverse complement_BIF backward internal primer)" score="0.0"/><ns3:features begin="311" end="330" type="TGACTCAATTCATTCCGTGC" description="Search Results" featureGroup="18S_crRNA" score="0.0"/></ns3:JSeq><ns3:JSeq colour="-1" start="1" end="2250" id="sq460"><ns3:features begin="425" end="442" type="CGGGGGATTAGGGTTCGA" description="Search Results" featureGroup="B3c (rerverse complement_backward external primer)" score="0.0"/><ns3:features begin="394" end="412" type="GTGTAGTGGACTGCCATGG" description="Search Results" featureGroup="B2c(reverse complement_BIF backward internal primer)" score="0.0"/><ns3:features begin="310" end="329" type="TGACTCAATTCATTCCGTGC" description="Search Results" featureGroup="18S_crRNA" score="0.0"/></ns3:JSeq><ns3:JSeq colour="-1" start="1" end="2251" id="sq462"><ns3:features begin="426" end="443" type="CGGGGGATTAGGGTTCGA" description="Search Results" featureGroup="B3c (rerverse complement_backward external primer)" score="0.0"/><ns3:features begin="395" end="413" type="GTGTAGTGGACTGCCATGG" description="Search Results" featureGroup="B2c(reverse complement_BIF backward internal primer)" score="0.0"/><ns3:features begin="311" end="330" type="TGACTCAATTCATTCCGTGC" description="Search Results" featureGroup="18S_crRNA" score="0.0"/></ns3:JSeq><ns3:JSeq colour="-1" start="1" end="2251" id="sq464"><ns3:features begin="426" end="443" type="CGGGGGATTAGGGTTCGA" description="Search Results" featureGroup="B3c (rerverse complement_backward external primer)" score="0.0"/><ns3:features begin="395" end="413" type="GTGTAGTGGACTGCCATGG" description="Search Results" featureGroup="B2c(reverse complement_BIF backward internal primer)" score="0.0"/><ns3:features begin="311" end="330" type="TGACTCAATTCATTCCGTGC" description="Search Results" featureGroup="18S_crRNA" score="0.0"/></ns3:JSeq><ns3:JSeq colour="-1" start="1" end="2251" id="sq466"><ns3:features begin="426" end="443" type="CGGGGGATTAGGGTTCGA" description="Search Results" featureGroup="B3c (rerverse complement_backward external primer)" score="0.0"/><ns3:features begin="395" end="413" type="GTGTAGTGGACTGCCATGG" description="Search Results" featureGroup="B2c(reverse complement_BIF backward internal primer)" score="0.0"/><ns3:features begin="311" end="330" type="TGACTCAATTCATTCCGTGC" description="Search Results" featureGroup="18S_crRNA" score="0.0"/></ns3:JSeq><ns3:JSeq colour="-1" start="1" end="2251" id="sq468"><ns3:features begin="426" end="443" type="CGGGGGATTAGGGTTCGA" description="Search Results" featureGroup="B3c (rerverse complement_backward external primer)" score="0.0"/><ns3:features begin="395" end="413" type="GTGTAGTGGACTGCCATGG" description="Search Results" featureGroup="B2c(reverse complement_BIF backward internal primer)" score="0.0"/><ns3:features begin="311" end="330" type="TGACTCAATTCATTCCGTGC" description="Search Results" featureGroup="18S_crRNA" score="0.0"/></ns3:JSeq><ns3:JSeq colour="-1" start="1" end="2251" id="sq470"><ns3:features begin="426" end="443" type="CGGGGGATTAGGGTTCGA" description="Search Results" featureGroup="B3c (rerverse complement_backward external primer)" score="0.0"/><ns3:features begin="395" end="413" type="GTGTAGTGGACTGCCATGG" description="Search Results" featureGroup="B2c(reverse complement_BIF backward internal primer)" score="0.0"/><ns3:features begin="311" end="330" type="TGACTCAATTCATTCCGTGC" description="Search Results" featureGroup="18S_crRNA" score="0.0"/></ns3:JSeq><ns3:JSeq colour="-1" start="1" end="2251" id="sq472"><ns3:features begin="426" end="443" type="CGGGGGATTAGGGTTCGA" description="Search Results" featureGroup="B3c (rerverse complement_backward external primer)" score="0.0"/><ns3:features begin="395" end="413" type="GTGTAGTGGACTGCCATGG" description="Search Results" featureGroup="B2c(reverse complement_BIF backward internal primer)" score="0.0"/><ns3:features begin="311" end="330" type="TGACTCAATTCATTCCGTGC" description="Search Results" featureGroup="18S_crRNA" score="0.0"/></ns3:JSeq><ns3:JSeq colour="-1" start="1" end="2251" id="sq474"><ns3:features begin="425" end="442" type="CGGGGGATTAGGGTTCGA" description="Search Results" featureGroup="B3c (rerverse complement_backward external primer)" score="0.0"/><ns3:features begin="394" end="412" type="GTGTAGTGGACTGCCATGG" description="Search Results" featureGroup="B2c(reverse complement_BIF backward internal primer)" score="0.0"/><ns3:features begin="310" end="329" type="TGACTCAATTCATTCCGTGC" description="Search Results" featureGroup="18S_crRNA" score="0.0"/></ns3:JSeq><ns3:JSeq colour="-1" start="1" end="2254" id="sq476"><ns3:features begin="426" end="443" type="CGGGGGATTAGGGTTCGA" description="Search Results" featureGroup="B3c (rerverse complement_backward external primer)" score="0.0"/><ns3:features begin="395" end="413" type="GTGTAGTGGACTGCCATGG" description="Search Results" featureGroup="B2c(reverse complement_BIF backward internal primer)" score="0.0"/><ns3:features begin="311" end="330" type="TGACTCAATTCATTCCGTGC" description="Search Results" featureGroup="18S_crRNA" score="0.0"/></ns3:JSeq><ns3:JSeq colour="-1" start="1" end="2267" id="sq478"><ns3:features begin="409" end="426" type="CGGGGGATTAGGGTTCGA" description="Search Results" featureGroup="B3c (rerverse complement_backward external primer)" score="0.0"/><ns3:features begin="378" end="396" type="GTGTAGTGGACTGCCATGG" description="Search Results" featureGroup="B2c(reverse complement_BIF backward internal primer)" score="0.0"/></ns3:JSeq><ns3:JSeq colour="-1" start="1" end="2267" id="sq480"><ns3:features begin="331" end="348" type="CGGGGGATTAGGGTTCGA" description="Search Results" featureGroup="B3c (rerverse complement_backward external primer)" score="0.0"/><ns3:features begin="300" end="318" type="GTGTAGTGGACTGCCATGG" description="Search Results" featureGroup="B2c(reverse complement_BIF backward internal primer)" score="0.0"/><ns3:features begin="215" end="234" type="TGACTCAATTCATTCCGTGC" description="Search Results" featureGroup="18S_crRNA" score="0.0"/></ns3:JSeq><ns3:JSeq colour="-1" start="1" end="2273" id="sq482"><ns3:features begin="406" end="423" type="CGGGGGATTAGGGTTCGA" description="Search Results" featureGroup="B3c (rerverse complement_backward external primer)" score="0.0"/><ns3:features begin="375" end="393" type="GTGTAGTGGACTGCCATGG" description="Search Results" featureGroup="B2c(reverse complement_BIF backward internal primer)" score="0.0"/></ns3:JSeq><ns3:JSeq colour="-1" start="1" end="2280" id="sq484"><ns3:features begin="411" end="428" type="CGGGGGATTAGGGTTCGA" description="Search Results" featureGroup="B3c (rerverse complement_backward external primer)" score="0.0"/><ns3:features begin="380" end="398" type="GTGTAGTGGACTGCCATGG" description="Search Results" featureGroup="B2c(reverse complement_BIF backward internal primer)" score="0.0"/><ns3:features begin="296" end="315" type="TGACTCAATTCATTCCGTGC" description="Search Results" featureGroup="18S_crRNA" score="0.0"/></ns3:JSeq><ns3:JSeq colour="-1" start="1" end="2344" id="sq486"><ns3:features begin="403" end="420" type="CGGGGGATTAGGGTTCGA" description="Search Results" featureGroup="B3c (rerverse complement_backward external primer)" score="0.0"/><ns3:features begin="372" end="390" type="GTGTAGTGGACTGCCATGG" description="Search Results" featureGroup="B2c(reverse complement_BIF backward internal primer)" score="0.0"/><ns3:features begin="293" end="312" type="TGACTCAATTCATTCCGTGC" description="Search Results" featureGroup="18S_crRNA" score="0.0"/></ns3:JSeq><ns3:JSeq colour="-1" start="1" end="2344" id="sq488"><ns3:features begin="403" end="420" type="CGGGGGATTAGGGTTCGA" description="Search Results" featureGroup="B3c (rerverse complement_backward external primer)" score="0.0"/><ns3:features begin="372" end="390" type="GTGTAGTGGACTGCCATGG" description="Search Results" featureGroup="B2c(reverse complement_BIF backward internal primer)" score="0.0"/><ns3:features begin="293" end="312" type="TGACTCAATTCATTCCGTGC" description="Search Results" featureGroup="18S_crRNA" score="0.0"/></ns3:JSeq><ns3:JSeq colour="-1" start="1" end="2344" id="sq490"><ns3:features begin="403" end="420" type="CGGGGGATTAGGGTTCGA" description="Search Results" featureGroup="B3c (rerverse complement_backward external primer)" score="0.0"/><ns3:features begin="372" end="390" type="GTGTAGTGGACTGCCATGG" description="Search Results" featureGroup="B2c(reverse complement_BIF backward internal primer)" score="0.0"/><ns3:features begin="293" end="312" type="TGACTCAATTCATTCCGTGC" description="Search Results" featureGroup="18S_crRNA" score="0.0"/></ns3:JSeq><ns3:JSeq colour="-1" start="1" end="2344" id="sq492"><ns3:features begin="403" end="420" type="CGGGGGATTAGGGTTCGA" description="Search Results" featureGroup="B3c (rerverse complement_backward external primer)" score="0.0"/><ns3:features begin="372" end="390" type="GTGTAGTGGACTGCCATGG" description="Search Results" featureGroup="B2c(reverse complement_BIF backward internal primer)" score="0.0"/><ns3:features begin="293" end="312" type="TGACTCAATTCATTCCGTGC" description="Search Results" featureGroup="18S_crRNA" score="0.0"/></ns3:JSeq><ns3:JSeq colour="-1" start="1" end="2346" id="sq494"><ns3:features begin="412" end="429" type="CGGGGGATTAGGGTTCGA" description="Search Results" featureGroup="B3c (rerverse complement_backward external primer)" score="0.0"/><ns3:features begin="381" end="399" type="GTGTAGTGGACTGCCATGG" description="Search Results" featureGroup="B2c(reverse complement_BIF backward internal primer)" score="0.0"/><ns3:features begin="297" end="316" type="TGACTCAATTCATTCCGTGC" description="Search Results" featureGroup="18S_crRNA" score="0.0"/></ns3:JSeq><ns3:JSeq colour="-1" start="1" end="2354" id="sq496"><ns3:features begin="412" end="429" type="CGGGGGATTAGGGTTCGA" description="Search Results" featureGroup="B3c (rerverse complement_backward external primer)" score="0.0"/><ns3:features begin="381" end="399" type="GTGTAGTGGACTGCCATGG" description="Search Results" featureGroup="B2c(reverse complement_BIF backward internal primer)" score="0.0"/><ns3:features begin="297" end="316" type="TGACTCAATTCATTCCGTGC" description="Search Results" featureGroup="18S_crRNA" score="0.0"/></ns3:JSeq><ns3:JSeq colour="-1" start="1" end="2355" id="sq498"><ns3:features begin="403" end="420" type="CGGGGGATTAGGGTTCGA" description="Search Results" featureGroup="B3c (rerverse complement_backward external primer)" score="0.0"/><ns3:features begin="372" end="390" type="GTGTAGTGGACTGCCATGG" description="Search Results" featureGroup="B2c(reverse complement_BIF backward internal primer)" score="0.0"/><ns3:features begin="293" end="312" type="TGACTCAATTCATTCCGTGC" description="Search Results" featureGroup="18S_crRNA" score="0.0"/></ns3:JSeq><ns3:JSeq colour="-1" start="1" end="2355" id="sq500"><ns3:features begin="404" end="421" type="CGGGGGATTAGGGTTCGA" description="Search Results" featureGroup="B3c (rerverse complement_backward external primer)" score="0.0"/><ns3:features begin="373" end="391" type="GTGTAGTGGACTGCCATGG" description="Search Results" featureGroup="B2c(reverse complement_BIF backward internal primer)" score="0.0"/><ns3:features begin="294" end="313" type="TGACTCAATTCATTCCGTGC" description="Search Results" featureGroup="18S_crRNA" score="0.0"/></ns3:JSeq><ns3:JSeq colour="-1" start="1" end="2355" id="sq502"><ns3:features begin="404" end="421" type="CGGGGGATTAGGGTTCGA" description="Search Results" featureGroup="B3c (rerverse complement_backward external primer)" score="0.0"/><ns3:features begin="373" end="391" type="GTGTAGTGGACTGCCATGG" description="Search Results" featureGroup="B2c(reverse complement_BIF backward internal primer)" score="0.0"/><ns3:features begin="294" end="313" type="TGACTCAATTCATTCCGTGC" description="Search Results" featureGroup="18S_crRNA" score="0.0"/></ns3:JSeq><ns3:JSeq colour="-1" start="1" end="2355" id="sq504"><ns3:features begin="404" end="421" type="CGGGGGATTAGGGTTCGA" description="Search Results" featureGroup="B3c (rerverse complement_backward external primer)" score="0.0"/><ns3:features begin="373" end="391" type="GTGTAGTGGACTGCCATGG" description="Search Results" featureGroup="B2c(reverse complement_BIF backward internal primer)" score="0.0"/><ns3:features begin="294" end="313" type="TGACTCAATTCATTCCGTGC" description="Search Results" featureGroup="18S_crRNA" score="0.0"/></ns3:JSeq><ns3:JSeq colour="-1" start="1" end="2356" id="sq506"><ns3:features begin="404" end="421" type="CGGGGGATTAGGGTTCGA" description="Search Results" featureGroup="B3c (rerverse complement_backward external primer)" score="0.0"/><ns3:features begin="373" end="391" type="GTGTAGTGGACTGCCATGG" description="Search Results" featureGroup="B2c(reverse complement_BIF backward internal primer)" score="0.0"/><ns3:features begin="294" end="313" type="TGACTCAATTCATTCCGTGC" description="Search Results" featureGroup="18S_crRNA" score="0.0"/></ns3:JSeq><ns3:JSeq colour="-1" start="1" end="2357" id="sq508"><ns3:features begin="404" end="421" type="CGGGGGATTAGGGTTCGA" description="Search Results" featureGroup="B3c (rerverse complement_backward external primer)" score="0.0"/><ns3:features begin="373" end="391" type="GTGTAGTGGACTGCCATGG" description="Search Results" featureGroup="B2c(reverse complement_BIF backward internal primer)" score="0.0"/><ns3:features begin="294" end="313" type="TGACTCAATTCATTCCGTGC" description="Search Results" featureGroup="18S_crRNA" score="0.0"/></ns3:JSeq><ns3:JSeq colour="-1" start="1" end="2358" id="sq510"><ns3:features begin="404" end="421" type="CGGGGGATTAGGGTTCGA" description="Search Results" featureGroup="B3c (rerverse complement_backward external primer)" score="0.0"/><ns3:features begin="373" end="391" type="GTGTAGTGGACTGCCATGG" description="Search Results" featureGroup="B2c(reverse complement_BIF backward internal primer)" score="0.0"/><ns3:features begin="294" end="313" type="TGACTCAATTCATTCCGTGC" description="Search Results" featureGroup="18S_crRNA" score="0.0"/></ns3:JSeq><ns3:JSeq colour="-1" start="1" end="2358" id="sq512"><ns3:features begin="404" end="421" type="CGGGGGATTAGGGTTCGA" description="Search Results" featureGroup="B3c (rerverse complement_backward external primer)" score="0.0"/><ns3:features begin="373" end="391" type="GTGTAGTGGACTGCCATGG" description="Search Results" featureGroup="B2c(reverse complement_BIF backward internal primer)" score="0.0"/><ns3:features begin="294" end="313" type="TGACTCAATTCATTCCGTGC" description="Search Results" featureGroup="18S_crRNA" score="0.0"/></ns3:JSeq><ns3:JSeq colour="-1" start="1" end="2360" id="sq514"><ns3:features begin="403" end="420" type="CGGGGGATTAGGGTTCGA" description="Search Results" featureGroup="B3c (rerverse complement_backward external primer)" score="0.0"/><ns3:features begin="372" end="390" type="GTGTAGTGGACTGCCATGG" description="Search Results" featureGroup="B2c(reverse complement_BIF backward internal primer)" score="0.0"/></ns3:JSeq><ns3:JSeq colour="-1" start="1" end="2374" id="sq516"><ns3:features begin="403" end="420" type="CGGGGGATTAGGGTTCGA" description="Search Results" featureGroup="B3c (rerverse complement_backward external primer)" score="0.0"/><ns3:features begin="372" end="390" type="GTGTAGTGGACTGCCATGG" description="Search Results" featureGroup="B2c(reverse complement_BIF backward internal primer)" score="0.0"/><ns3:features begin="288" end="307" type="TGACTCAATTCATTCCGTGC" description="Search Results" featureGroup="18S_crRNA" score="0.0"/></ns3:JSeq><ns3:JSeq colour="-1" start="1" end="2374" id="sq518"><ns3:features begin="403" end="420" type="CGGGGGATTAGGGTTCGA" description="Search Results" featureGroup="B3c (rerverse complement_backward external primer)" score="0.0"/><ns3:features begin="372" end="390" type="GTGTAGTGGACTGCCATGG" description="Search Results" featureGroup="B2c(reverse complement_BIF backward internal primer)" score="0.0"/><ns3:features begin="288" end="307" type="TGACTCAATTCATTCCGTGC" description="Search Results" featureGroup="18S_crRNA" score="0.0"/></ns3:JSeq><ns3:JSeq colour="-1" start="1" end="2374" id="sq520"><ns3:features begin="403" end="420" type="CGGGGGATTAGGGTTCGA" description="Search Results" featureGroup="B3c (rerverse complement_backward external primer)" score="0.0"/><ns3:features begin="372" end="390" type="GTGTAGTGGACTGCCATGG" description="Search Results" featureGroup="B2c(reverse complement_BIF backward internal primer)" score="0.0"/><ns3:features begin="288" end="307" type="TGACTCAATTCATTCCGTGC" description="Search Results" featureGroup="18S_crRNA" score="0.0"/></ns3:JSeq><ns3:JSeq colour="-1" start="1" end="2374" id="sq522"><ns3:features begin="403" end="420" type="CGGGGGATTAGGGTTCGA" description="Search Results" featureGroup="B3c (rerverse complement_backward external primer)" score="0.0"/><ns3:features begin="372" end="390" type="GTGTAGTGGACTGCCATGG" description="Search Results" featureGroup="B2c(reverse complement_BIF backward internal primer)" score="0.0"/><ns3:features begin="288" end="307" type="TGACTCAATTCATTCCGTGC" description="Search Results" featureGroup="18S_crRNA" score="0.0"/></ns3:JSeq><ns3:JSeq colour="-1" start="1" end="2374" id="sq524"><ns3:features begin="403" end="420" type="CGGGGGATTAGGGTTCGA" description="Search Results" featureGroup="B3c (rerverse complement_backward external primer)" score="0.0"/><ns3:features begin="372" end="390" type="GTGTAGTGGACTGCCATGG" description="Search Results" featureGroup="B2c(reverse complement_BIF backward internal primer)" score="0.0"/><ns3:features begin="288" end="307" type="TGACTCAATTCATTCCGTGC" description="Search Results" featureGroup="18S_crRNA" score="0.0"/></ns3:JSeq><ns3:JSeq colour="-1" start="1" end="2374" id="sq526"><ns3:features begin="403" end="420" type="CGGGGGATTAGGGTTCGA" description="Search Results" featureGroup="B3c (rerverse complement_backward external primer)" score="0.0"/><ns3:features begin="372" end="390" type="GTGTAGTGGACTGCCATGG" description="Search Results" featureGroup="B2c(reverse complement_BIF backward internal primer)" score="0.0"/><ns3:features begin="288" end="307" type="TGACTCAATTCATTCCGTGC" description="Search Results" featureGroup="18S_crRNA" score="0.0"/></ns3:JSeq><ns3:JSeq colour="-1" start="1" end="2374" id="sq528"><ns3:features begin="403" end="420" type="CGGGGGATTAGGGTTCGA" description="Search Results" featureGroup="B3c (rerverse complement_backward external primer)" score="0.0"/><ns3:features begin="372" end="390" type="GTGTAGTGGACTGCCATGG" description="Search Results" featureGroup="B2c(reverse complement_BIF backward internal primer)" score="0.0"/><ns3:features begin="288" end="307" type="TGACTCAATTCATTCCGTGC" description="Search Results" featureGroup="18S_crRNA" score="0.0"/></ns3:JSeq><ns3:JSeq colour="-1" start="1" end="2374" id="sq530"><ns3:features begin="403" end="420" type="CGGGGGATTAGGGTTCGA" description="Search Results" featureGroup="B3c (rerverse complement_backward external primer)" score="0.0"/><ns3:features begin="372" end="390" type="GTGTAGTGGACTGCCATGG" description="Search Results" featureGroup="B2c(reverse complement_BIF backward internal primer)" score="0.0"/><ns3:features begin="288" end="307" type="TGACTCAATTCATTCCGTGC" description="Search Results" featureGroup="18S_crRNA" score="0.0"/></ns3:JSeq><ns3:JSeq colour="-1" start="1" end="2695" id="sq532"><ns3:features begin="406" end="423" type="CGGGGGATTAGGGTTCGA" description="Search Results" featureGroup="B3c (rerverse complement_backward external primer)" score="0.0"/><ns3:features begin="375" end="393" type="GTGTAGTGGACTGCCATGG" description="Search Results" featureGroup="B2c(reverse complement_BIF backward internal primer)" score="0.0"/></ns3:JSeq><ns3:JSeq colour="-1" start="1" end="2717" id="sq534"><ns3:features begin="426" end="443" type="CGGGGGATTAGGGTTCGA" description="Search Results" featureGroup="B3c (rerverse complement_backward external primer)" score="0.0"/><ns3:features begin="395" end="413" type="GTGTAGTGGACTGCCATGG" description="Search Results" featureGroup="B2c(reverse complement_BIF backward internal primer)" score="0.0"/><ns3:features begin="311" end="330" type="TGACTCAATTCATTCCGTGC" description="Search Results" featureGroup="18S_crRNA" score="0.0"/></ns3:JSeq><ns3:JSeq colour="-1" start="1" end="3351" id="sq536"><ns3:features begin="427" end="444" type="CGGGGGATTAGGGTTCGA" description="Search Results" featureGroup="B3c (rerverse complement_backward external primer)" score="0.0"/><ns3:features begin="396" end="414" type="GTGTAGTGGACTGCCATGG" description="Search Results" featureGroup="B2c(reverse complement_BIF backward internal primer)" score="0.0"/><ns3:features begin="312" end="331" type="TGACTCAATTCATTCCGTGC" description="Search Results" featureGroup="18S_crRNA" score="0.0"/></ns3:JSeq><ns3:JSeq colour="-1" start="1" end="3375" id="sq538"><ns3:features begin="382" end="399" type="CGGGGGATTAGGGTTCGA" description="Search Results" featureGroup="B3c (rerverse complement_backward external primer)" score="0.0"/><ns3:features begin="351" end="369" type="GTGTAGTGGACTGCCATGG" description="Search Results" featureGroup="B2c(reverse complement_BIF backward internal primer)" score="0.0"/><ns3:features begin="267" end="286" type="TGACTCAATTCATTCCGTGC" description="Search Results" featureGroup="18S_crRNA" score="0.0"/></ns3:JSeq><ns3:JSeq colour="-1" start="1" end="3375" id="sq540"><ns3:features begin="382" end="399" type="CGGGGGATTAGGGTTCGA" description="Search Results" featureGroup="B3c (rerverse complement_backward external primer)" score="0.0"/><ns3:features begin="351" end="369" type="GTGTAGTGGACTGCCATGG" description="Search Results" featureGroup="B2c(reverse complement_BIF backward internal primer)" score="0.0"/><ns3:features begin="267" end="286" type="TGACTCAATTCATTCCGTGC" description="Search Results" featureGroup="18S_crRNA" score="0.0"/></ns3:JSeq><ns3:JSeq colour="-1" start="1" end="3375" id="sq542"><ns3:features begin="382" end="399" type="CGGGGGATTAGGGTTCGA" description="Search Results" featureGroup="B3c (rerverse complement_backward external primer)" score="0.0"/><ns3:features begin="351" end="369" type="GTGTAGTGGACTGCCATGG" description="Search Results" featureGroup="B2c(reverse complement_BIF backward internal primer)" score="0.0"/><ns3:features begin="267" end="286" type="TGACTCAATTCATTCCGTGC" description="Search Results" featureGroup="18S_crRNA" score="0.0"/></ns3:JSeq><ns3:JSeq colour="-1" start="1" end="3375" id="sq544"><ns3:features begin="382" end="399" type="CGGGGGATTAGGGTTCGA" description="Search Results" featureGroup="B3c (rerverse complement_backward external primer)" score="0.0"/><ns3:features begin="351" end="369" type="GTGTAGTGGACTGCCATGG" description="Search Results" featureGroup="B2c(reverse complement_BIF backward internal primer)" score="0.0"/><ns3:features begin="267" end="286" type="TGACTCAATTCATTCCGTGC" description="Search Results" featureGroup="18S_crRNA" score="0.0"/></ns3:JSeq></ns3:JalviewModel>
```
