## Supplemental File 2 for "LAMP-coupled CRISPR-Cas12a assays for upgrading molecular detection of *Leishmania* infections": 18S_Gleish_Gtryp_RepresCO.fasta.xml

```
<?xml version="1.0" encoding="UTF-8" standalone="yes"?><ns3:JalviewModel xmlns:ns2="www.vamsas.ac.uk/jalview/version2" xmlns:ns3="www.jalview.org"><ns3:creationDate>2025-07-28T19:03:29.997-05:00</ns3:creationDate><ns3:version>2.11.4.1</ns3:version><ns3:vamsasModel><ns2:SequenceSet gapChar="-" datasetId="ds01"><ns2:Sequence dsseqid="sq2" id="sq1"><ns2:sequence>----------------------------------------------------TGCATGCCTCAGAATCACTGCATTTGCAGGAATCTGCGCATGGCTCATTACATCAGACGTAATCTGCCGCAAAAATCTTGCGGTTT-CCGCAAAATTGGATAACTTGGCGAAACGCCAAGCTAATACATGAACCAACCGGGTGTTCTCCACTCCAGACGGTG--------------GGCAACCA-TCGTCGTGAGACGCCCAGCGAATGAATGACAGTAAAACCAATGCCTT--C--ACTGGCAGTAACACCCAGCAGTGTTGACTCAATTCATTCCGTGCGAAAGCCGGCTTGT------TCCGGCGTCTTTTGACGAACAACTGCCCTATCAGCTGGTGATGGCCGTGTAGTGGACTGCCATGGCGTTGACGGGAGCGGGGGATTAGGGTTCGATTCCGGAGAGGGAGCCTGAGAAATAGCTACCACTTCTACGGAGGGCAGCAGGCGCGCAAATTGCCCAATGTCAAAACAAAACGATGAGGCAGCGAAAAGAAATAGAGTTGTCAGTCCA---TTTGGATTGTCAT-TTCAATGGGGGATATTTAAACCCATCCAATATCGAGTAACAATTGGAGGACAAGTCTGGTGCCAGCACCCGCGGTAATTCCAGCTCCAAAAGCGTATATTAATGCTGTTGCTGTTAAAGGGTTCGTAGTTGAACTGTGGGCTGTGCAGGTTTGTCCCTGGTCGTCCCGTCCA---TGTCGGATTTGGTGACCCAGGCCCTTGCAGCCCGTGA----ACATTCAAAGAAACAAGAAACACGGGAGTGGTTCCTTTCCTGATTTACGCATGTCATGCATGCCAGGGGCG-TCCGTGATTTTTTACTGTGACTAAAGAAGCGTGACTAAAGCAGTCATTCGACTTCTGCAA------------------------------------------------------------------------------------------------------------------------------------------------------------------------------------------------------------------------------------------------------------------------------------------------------------------------------------------------------------------------------------------------------------------------------------------------------------------CGATGACACCCATGAATTGGGGATCTTATGGGCCGGCT--GCGGCAGGGTTTACCTGTGTC-AGCA-----CCGCG-------------CCCGCTTTTACCAACTTACGTATCTTTTCTATT-------------------CGG------CCTTTACCGGCCACCCACGGGAATATCCTCAGCA-CGTTTT-CTGTTTTTTCACGCGAAAGCTTTGAGGTTACAGTCTCAGGGGGGAGTACGTTCGCAAGAGTGAAACTTAAAGAAATTGACGGAATGGCACCACAAGACGTGGAGCGTGCGGTTTAATTTGACTCAACACGGGGAACTTTA-CCAGATCCGGACAGGATGAGGATTGACAGATTGAGTGTTCTTTCTCGATTCCCTGAATGGTGGTGCATGGCCGCTTTTGGTCGGTGGAGTGATTTGTTTGGTTGATTCCGTCAACGGACGAGATCCAAGCTGCCCAGTAGAATTCAGAATTGTCCATAGGATAGCAAACTCATCGGCGGGT------------------------TT--TACCCAACGGTGGGCCGCATTCGGTCGAATTCTTCTCTGCGGGATTCCTTTGTAATTGCACAAGGTGAAATTTTGGGCAACAGCAGGTCTGTGATGCTCCTCAATGTTCTGGGCGACACGCGCACTACAATGTCAGTGAGAACAAGAAAAACGACTTT---------TGTCGAACCTACTTGATCAAAAGAGTGGGGAAACCCCGGAATCACATAGACCCACTTGGGACCGAGGATTGCAATTATTGGTCGCGCAACGAGGAATGTCTCGTAGGCGCAGCTCATCAAACTGTGCCGATTACGTCCCTGCCATTTGTACACACCGCCCGTCGTTGTTTCCGATGATGGTGCAATACAGGTGATCGGACAGGCGGTGTTTT-ATCCGCCCGAAAGTTCACCGATATTCTCAATAGAGAAGCA-----------------------------------------------------------------------------------------------------------------------------------------------------------------------------------------------------------------------------------------------------------------------------</ns2:sequence><ns2:name>GU207464.1_Leishmania_panamensis_isolate_MHOM/COL/85/2317_18S_ribosomal_RNA_gene_and_internal_transcribed_spacer_1,_partial_sequence</ns2:name></ns2:Sequence><ns2:Sequence dsseqid="sq4" id="sq3"><ns2:sequence>----------------------------TTGCTTGTTTCAAGGACTTAGCCATGCATGCCTCAGAATCACTGCATTTGCAGGAATCTGCGCATGGCTCATTACATCAGACGTAATCTGCCGCAAAAATCTTGCGGTTT-CCGCGAAATTGGATAACTTGGCGAAACGCCAAGCTAATACATGAACCAACCGGGTGCTCTCCACTCCAGACGGTG--------------GACAACCA-TCGTCGTGAGACGCCCAGCGAATGAATGACAGTAAAACCAATGCCTT--C--ACTGGCAGTAACACCCAGCAGTGTTGACTCAATTCATTCCGTGCGAAAGCCGGCTTGT------TCCGGCGTCTTTTGACGAACAACTGCCCTATCAGCTGGTGATGGCCGTGTAGTGGACTGCCATGGCGTTGACGGGAGCGGGGGATTAGGGTTCGATTCCGGAGAGGGAGCCTGAGAAATAGCTACCACTTCTACGGAGGGCAGCAGGCGCGCAAATTGCCCAATGTCAAAACAAAACGATGAGGCAGCGAAAAGAAATAGAGTTGTCAGTCCA---TTTGGATTGTCAT-TTCAATGGGGGATATTTAAACCCATCCAATATCGAGTAACAATTGGAGGACAAGTCTGGTGCCAGCACCCGCGGTAATTCCAGCTCCAAAAGCGTATATTAATGCTGTTGCTGTTAAAGGGTTCGTAGTTGAACTGTGGGCTGTGCAGGTTTGTCCCTGGTCGTCCCGTCCA---TGTCGGATTTGGTGACCCAGGCCCTTGCAGCCCGTGA----ACATTCAAAGAAACAAGAAACACGGGAGTGGTTCCTTTCCTGATTTACGCATGTCATGCATGCCAGGGGGCGTCCGTGATTTTTTACTGTGACTAAAGAAGCGTGACCAAAGCAGTCATTCGACTTGAATTAGAAAGCATGGGATAACAAAGGAGCAGCCTCTAGGCTACCGTTTCGGCTTTTGTTGGTTTTAAAGGTCTATTGGAGATTATGGAGCTGTGCGACAAGCGCTTCCCCATCGCAACTTCG---------------GTTCGGTGTGTGGCG--------------------------CCTTTG-AGG--------------------------GGTTTAGTGCGACCGGTGCGAGCTCCGGTTCGTCCGGCCGTAACGCCTTTTCAACTCACGGCCTCTAGGAATGAAGGAGGGTAGTTCGGGGGAGAACGTACTGGGGCGTCAGAGGTGAAATTCTTAGACCGCACCAAGACGAACTACAGCGAAGGCATTCTTCAAGGATACCTTCCTCAATCAAGAACCAAAGTGTGGAGATCGAAGATGA-TTAGAGACCATTGTAGTCCACACTGCAAACGATGACACCCATGAATTGGGGATCTTATGGGCCGGCCTGCGGCAGGGTTTACCCTGTGTC-AGCA-----CCGCG-------------CCCGCTTTTACCAACTTACGTATCTTTTCTATT-------------------CGG------CCTTTACCGGCCACCCACGGGAATATCCTCAGCA-CGTTTT-CTGTTTTTTTACGCGAAAGCTTTGAGGTTACAGTCTCAGGGGGGAGTACGTTCGCAAGAGTGAAACTTAAAGAAATTGACGGAATGGCACCACAAGACGTGGAGCGTGCGGTTTAATTTGACTCAACACGGGGAACTTTA-CCAGATCCGGACAGGATGAGGATTGACAGATTGAGTGTTCTTTCTCGATTCCCTGAATGGTGGTGCATGGCCGCTTTTGGTCGGTGGAGTGATTTGTTTGGTTGATTCCGTCAACGGACGAGATCCAAGCTGCCCAGTAGAATTCAGAATTGCCCATAGGATAGCTAACTCATCGGCGGGT------------------------TT--TACCCAACGGTGGGCCGCATTCGGTCGAATTCTTCTCTGCGGGATTCCTTTGTAATTGCACAAGGTGAAATTTTGGGCAACAGCAGGTCTGTGATGCTCCTCAATGTTCTGGGCGACACGCGCACTACAATGTCAGTGAGAACAAGAAAAACGACTTT---------TGTCGAACCTACTTGATCAAAAGAGTGGGGAAACCCCGGAATCACATAGACCCACTTGGGACCGAGGATTGCAATTATTGGTCGCGCAACGAGGAATGTCTCGTAGGCGCAGCTCATCAAACTGTGCCGATTACGTCCCTGCCATTTGTACACACCGCCCGTCGTTGTTTCCGATGATGGTGCAATACAGGTGATCGGACAGGCGGTGTTTC-ATCCGCCCGAAAGTTCACCGAT-----------------------------------------------------------------------------------------------------------------------------------------------------------------------------------------------------------------------------------------------------------------------------------------------</ns2:sequence><ns2:name>AF303938.1_Leishmania_sp._MHOM/MQ/92/MAR1_18S_ribosomal_RNA_gene,_complete_sequence</ns2:name></ns2:Sequence><ns2:Sequence dsseqid="sq6" id="sq5"><ns2:sequence>---------------------TAGTCATATGCTTGTTTCAAGGACTTAGCCATGCATGCCTCAGAATCACTGCATTTGCAGGAATCTGCGCATGGCTCATTACATCAGACGTAATCTGCCGCAAAAATCTTGCGGTTT-CCGCAAAATTGGATAACTTGGCGAAACGCCAAGCTAATACATGAACCAACCGGGTGTTCTCCACTCCAGACGGTG--------------GGCAACCA-TCGTCGTGAGACGCCCAGCGAATGAATGACAGTAAAACCAATGCCTT--C--ACTGGCAGTAACACCCAGCAGTGTTGACTCAATTCATTCCGTGCGAAAGCCGGCTTGT------TCCGGCGTCTTTTGACGAACAACTGCCCTATCAGCTGGTGATGGCCGTGTAGTGGACTGCCATGGCGTTGACGGGAGCGGGGGATTAGGGTTCGATTCCGGAGAGGGAGCCTGAGAAATAGCTACCACTTCTACGGAGGGCAGCAGGCGCGCAAATTGCCCAATGTCAAAACAAAACGATGAGGCAGCGAAAAGAAATAGAGTTGTCAGTCCA---TCTGGATTGTCAT-TTCAATGGGGGATATTTAAACCCATCCAATATCGAGTAACAATTGGAGGACAAGTCTGGTGCCAGCACCCGCGGTAATTCCAGCTCCAAAAGCGTATATTAATGCTGTTGCTGTTAAAGGGTTCGTAGTTGAACTGTGGGCTGTGCAGGTTTGTTCCTGGTCGTCCCGTCCA---TGTCGGATTTGGTGACCCAGGCCCTTGCAGCCCGTGA----ACATTCAAAGAAACAAGAAACACGGGAGTGGTTCCTTTCCTGATTTACGCATGTCATGCATGCCAGGGGGCGTCCGTGATTTTTTACTGTGACTAAAGAAGCGTGACTAAAGCAGTCATTTGACTTGAATTAGAAAGCATGGGATAACAAAGGAGCAGCCTCTAGGCTACCGTTTCGGCTTTTGTTGGTTTTAAAGGTCTATTGGAGATTATGGAGCTGTGCGACAAGTGCTTTCCCATCGCAACTTCG---------------GTTCGGTGTGTGGCG--------------------------CCTTTG-AGG--------------------------GGTTTAGTGCGTCCGGTGCGAGCTCCGGCTCGTCCGGCCGTTACGCCTTTTCAACTCACGGCCTCTAGGAATGAAGGAGGGTAGTTCGGGGGAGAACGTACTGGGGCGTCAGAGGTGAAATTCTTAGACCGCACCAAGACGAACTACAGCGAAGGCATTCTTCAAGGATACCTTCCTCAATCAAGAACCAAAGTGTGGAGATCGAAGATGA-TTAGAGACCATTGTAGTCCACACTGCAAACGATGACACCCATGAATTGGGGATCTTATGGGCCGGCCTGCGGCAGGGTTTACCCTGTGTC-AGCA-----CCGCG-------------CCCGCTTTTACCAACTTACGTATCTTTTCTATT-------------------CGG------CCTTTACCGGCCACCCACGGGAATATCCTCAGCA-CGTTTT-CAGTTTTTTCACGCGAAAGCTTTGAGGTTACAGTCTCAGGGGGGAGTACGTTCGCAAGAGTGAAACTTAAAGAAATTGACGGAATGGCACCACAAGACGTGGAGCGTGCGGTTTAATTTGACTCAACACGGGGAACTTTA-CCAGATCCGGACAGGATGAGGATTGACAGATTGAGTGTTCTTTCTCGATTCCCTGAATGGTGGTGCATGGCCGCTTTTGGTCGGTGGAGTGATTTGTTTGGTTGATTCCGTCAACGGACGAGATCCAAGCTGCCCAGTAGAATTCAGAATTGCCCATAGGATAGCAAACTCATCGGCGGGT------------------------TT--TACCCAACGGTGGGCCGCATTCGGTCGAATTCTTCTCTGCGGGATTCCTTTGTAATTGCACAAGGTGAAATTTTGGGCAACAGCAGGTCTGTGATGCTCCTCAATGTTCTGGGCGACACGCGCACTACAATGTCAGTGAGAACAAGAAAAACGACTTT---------TGTCGAACCTACTTGATCAAAAGAGTGGGGAAACCCCGGAATCACATAGACCCACTTGGGACCGAGGATTGCAATTATTGGTCGCGCAACGAGGAATGTCTCGTAGGCGCAGCTCATCAAACTGTGCCGATTACGTCCCTGCCATTTGTACACACCGCCCGTCGTTGTTTCCGATGATGGTGCAATACAGGTGATCGGACAGGCGGTGTTTT-ATCCGCCCGAAAGTTCACCGATATTTCTTCAATA-----------------------------------------------------------------------------------------------------------------------------------------------------------------------------------------------------------------------------------------------------------------------------------</ns2:sequence><ns2:name>GQ920678.1_Leishmania_aethiopica_isolate_1214_18S_ribosomal_RNA_gene,_complete_sequence</ns2:name></ns2:Sequence><ns2:Sequence dsseqid="sq8" id="sq7"><ns2:sequence>---------------------TAGTCATATGCTTGTTTCAAGGACTTAGCCATGCATGCCTCAGAATCACTGCATTTGCAGGAATCTGCGCATGGCTCATTACATCAGACGTAATCTGCCGCAAAAATCTTGCGGTTT-CCGCAAAATTGGATAACTTGGCGAAACGCCAAGCTAATACATGAACCAACCGGGTGTTCTCCACTCCAGACGGTG--------------GGCAACCA-TCGTCGTGAGACGCCCAGCGAATGAATGACAGTAAAACCAATGCCTT--C--ACTGGCAGTAACACCCAGCAGTGTTGACTCAATTCATTCCGTGCGAAAGCCGGCTTGT------TCCGGCGTCTTTTGACGAACAACTGCCCTATCAGCTGGTGATGGCCGTGTAGTGGACTGCCATGGCGTTGACGGGAGCGGGGGATTAGGGTTCGATTCCGGAGAGGGAGCCTGAGAAATAGCTACCACTTCTACGGAGGGCAGCAGGCGCGCAAATTGCCCAATGTCAAAACAAAACGATGAGGCAGCGAAAAGAAATAGAGTTGTCAGTCCA---TTTGGATTGTCAT-TTCAATGGGGGATATTTAAACCCATCCAATATCGAGTAACAATTGGAGGACAAGTCTGGTGCCAGCACCCGCGGTAATTCCAGCTCCAAAAGCGTATATTAATGCTGTTGCTGTTAAAGGGTTCGTAGTTGAACTGTGGGCTGTGCAGGTTTGTCCCTGGTCGTCCCGTCCA---TGTCGGATTTGGTGACCCAGGCCCTTGCAGCCCGTGA----ACATTCAAAGAAACAAGAAACACGGGAGTGGTTCCTTTCCTGATTTACGCATGTCATGCATGCCAGGGGGCGTCCGTGATTTTTTACTGTGACTAAAGAAGCGTGACTAAAGCAGTCATTCGACTTGAATTAGAAAGCATGGGATAACAAAGGAGCAGCCTCTAGGCTACCGTTTCGGCTTTTGTTGGTTTTAAAGGTCTATTGGAGATTATGGAGCTGTGCGACAAGCGCTCTCCCATCGCAACTTCG---------------GTTCGGTGTGTGGCG--------------------------CCTTTGGAGG--------------------------GGTTTAGTGCGTCCGGTGCGGGCTCCGGTTCGTCCGGCCGTAACGCCTTTTCAACTCACGGCCTCTAGGAATGAAGGAGGGTAGTTCGGGGGAGAACGTACTGGGGCGTCAGAGGTGAAATTCTTAGACCGCACCAAGACGAACTACAGCGAAGGCATTCTTCAAGGATACCTTCCTCAATCAAGAACCAAAGTGTGGAGATCGAAGATGA-TTAGAGACCATTGTAGTCCACACTGCAAACGATGACACCCATGAATTGGGGATCTTATGGGCCGGCCTGCGGCAGGGTTTACCCTGTGTC-AGCA-----CCGCG-------------CCCGCTTTTACCAACTTACGTATCTTTTCTATT-------------------CGG------CCTTTACCGGCCACCCACGGGAATATCCTCAGCA-CGTTTT-CTGTTTTTTCACGCGAAAGCTTTGAGGTTACAGTCTCAGGGGGGAGTACGTTCGCAAGAGTGAAACTTAAAGAAATTGACGGAATGGCACCACAAGACGTGGAGCGTGCGGTTTAATTTGACTCAACACGGGGAACTTTA-CCAGATCCGGACAGGATGAGGATTGACAGATTGAGTGTTCTTTCTCGATTCCCTGAATGGTGGTGCATGGCCGCTTTTGGTCGGTGGAGTGATTTGTTTGGTTGATTCCGTCAACGGACGAGATCCAAGCTGCCCAGTAGAATTCAGAATTGTCCATAGGATAGCAAACTCATCGGCGGGT------------------------TT--TACCCAACGGTGGGCCGCATTCGGTCGAATTCTTCTCTGCGGGATTCCTTTGTAATTGCACAAGGTGAAATTTTGGGCAACAGCAGGTCTGTGATGCTCCTCAATGTTCTGGGCGACACGCGCACTACAATGTCAGTGAGAACAAGAAAAACGACTTT---------TGTCGAACCTACTTGATCAAAAGAGTGGGGAAACCCCGGAATCACATAGACCCACTTGGGACCGAGGATTGCAATTATTGGTCGCGCAACGAGGAATGTCTCGTAGGCGCAGCTCATCAAACTGTGCCGATTACGTCCCTGCCATTTGTACACACCGCCCGTCGTTGTTTCCGATGATGGTGCAATACAGGTGATCGGACAGGCGGTGTTTT-ATCCGCCCGAAAGTTCACCGATATTTCTTCAATA-----------------------------------------------------------------------------------------------------------------------------------------------------------------------------------------------------------------------------------------------------------------------------------</ns2:sequence><ns2:name>JN003595.1_Leishmania_panamensis_strain_UA946_18S_ribosomal_RNA_gene,_complete_sequence</ns2:name></ns2:Sequence><ns2:Sequence dsseqid="sq10" id="sq9"><ns2:sequence>---------------------TAGTCATATGCTTGTTTCAAGGACTTAGCCATGCATGCCTCAGAATCACTGCATTTGCAGGAATCTGCGCATGGCTCATTACATCAGACGTAATCTGCCGCAAAAATCTTGCGGTTT-CCGCAAAATTGGATAACTTGGCGAAACGCCAAGCTAATACATGAACCAACCGGGTGTTCTCCACTCCAGACGGTG--------------GGCAACCA-TCGTCGTGAGACGCCCAGCGAATGAATGACAGTAAAACCAATGCCTT--C--ACTGGCAGTAACACCCAGCAGTGTTGACTCAATTCATTCCGTGCGAAAGCCGGCTTGT------TCCGGCGTCTTTTGACGAACAACTGCCCTATCAGCTGGTGATGGCCGTGTAGTGGACTGCCATGGCGTTGACGGGAGCGGGGGATTAGGGTTCGATTCCGGAGAGGGAGCCTGAGAAATAGCTACCACTTCTACGGAGGGCAGCAGGCGCGCAAATTGCCCAATGTCAAAACAAAACGATGAGGCAGCGAAAAGAAATAGAGTTGTCAGTCCA---TTTGGATTGTCAT-TTCAATGGGGGATATTTAAACCCATCCAATATCGAGTAACAATTGGAGGACAAGTCTGGTGCCAGCACCCGCGGTAATTCCAGCTCCAAAAGCGTATATTAATGCTGTTGCTGTTAAAGGGTTCGTAGTTGAACTGTGGGCTGTGCAGGTTTGTTCCTGGTCGTCCCGTCCA---TGTCGGATTTGGTGACCCAGGCCCTTGCAGCCCGTGA----ACATTCAAAGAAACAAGAAACACGGGAGTGGTTCCTTTCCTGATTTACGCATGTCATGCATGCCAGGGGGCGTCCGTGATTTTTTACTGTGACTAAAGAAGCGTGACTAAAGCAGTCATTTGACTTGAATTAGAAAGCATGGGATAACAAAGGAGCAGCCTCTAGGCTACCGTTTCGGCTTTTGTTGGTTTTAAAGGTCTATTGGAGATTATGGAGCTGTGCGACAAGTGCTTTCCCATCGCAACTTCG---------------GTTCGGTGTGTGGCG--------------------------CCTTTG-AGG--------------------------GGTTTAGTGCGTCCGGTGCGAGCTCCGGTTCGTCCGGCCGTAACGCCTTTTCAACTCACGGCCTCTAGGAATGAAGGAGGGTAGTTCGGGGGAGAACGTACTGGGGCGTCAGAGGTGAAATTCTTAGACCGCACCAAGACGAACTACAGCGAAGGCATTCTTCAAGGATACCTTCCTCAATCAAGAACCAAAGTGTGGAGATCGAAGATGA-TTAGAGACCATTGTAGTCCACACTGCAAACGATGACACCCATGAATTGGGGATCTTATGGGCCGGCCTGCGGCAGGGTTTACCCTGTGTC-AGCA-----CCGCG-------------CCCGCTTTTACCAACTTACGTATCTTTTCTATT-------------------CGG------CCTTTACCGGCCACCCACGGGAATATCCTCAGCA-CGTTTT-CTGTTTTTTCACGCGAAAGCTTTGAGGTTACAGTCTCAGGGGGGAGTACGTTCGCAAGAGTGAAACTTAAAGAAATTGACGGAATGGCACCACAAGACGTGGAGCGTGCGGTTTAATTTGACTCAACACGGGGAACTTTA-CCAGATCCGGACAGGATGAGGATTGACAGATTGAGTGTTCTTTCTCGATTCCCTGAATGGTGGTGCATGGCCGCTTTTGGTCGGTGGAGTGATTTGTTTGGTTGATTCCGTCAACGGACGAGATCCAAGCTGCCCAGTAGAATTCAGAATTGCCCATAGGATAGCAAACTCATCGGCGGGT------------------------TT--TACCCAACGGTGGGCCGCATTCGGTCGAATTCTTCTCTGCGGGATTCCTTTGTAATTGCACAAGGTGAAATTTTGGGCAACAGCAGGTCTGTGATGCTCCTCAATGTTCTGGGCGACACGCGCACTACAATGTCAGTGAGAACAAGAAAAACGACTTT---------TGTCGAACCTACTTGATCAAAAGAGTGGGGAAACCCCGGAATCACATAGACCCACTTGGGACCGAGGATTGCAATTATTGGTCGCGCAACGAGGAATGTCTCGTAGGCGCAGCTCATCAAACTGTGCCGATTACGTCCCTGCCATTTGTACACACCGCCCGTCGTTGTTTCCGATGATGGTGCAATACAGGTGATCGGACAGGCGGTGTTTT-ATCCGCCCGAAAGTTCACCGATATTTCTTCAATAGAGGAAGCAAAAGTCGTAACAAGGTAGCTGTAGGTGAACCTGCAGCTGGATCATTTTCCGATG--------------------------------------------------------------------------------------------------------------------------------------------------------------------------------------------------------------------</ns2:sequence><ns2:name>GQ332363.1_Leishmania_tropica_18S_ribosomal_RNA_gene,_complete_sequence;_and_internal_transcribed_spacer_1,_partial_sequence</ns2:name></ns2:Sequence><ns2:Sequence dsseqid="sq12" id="sq11"><ns2:sequence>---------------------TAGTCATATGCTTGTTTCAAGGACTTAGCCATGCATGCCTCAGAATCACTGCATTTGCAGGAATCTGCGCATGGCTCATTACATCAGACGTAATCTGCCGCAAAAATCTTGCGGTTT-CCGCAAAATTGGATAACTTGGCGAAACGCCAAGCTAATACATGAACCAACCGGGTGTTCTCCACTCCAGACGGTG--------------GGCAACCA-TCGTCGTGAGACGCCCAGCGAATGAATGACAGTAAAACCAATGCCTT--C--ACTGGCAGTAACACCCAGCAGTGTTGACTCAATTCATTCCGTGCGAAAGCCGGCTTGT------TCCGGCGTCTTTTGACGAACAACTGCCCTATCAGCTGGTGATGGCCGTGTAGTGGACTGCCATGGCGTTGACGGGAGCGGGGGATTAGGGTTCGATTCCGGAGAGGGAGCCTGAGAAATAGCTACCACTTCTACGGAGGGCAGCAGGCGCGCAAATTGCCCAATGTCAAAACAAAACGATGAGGCAGCGAAAAGAAATAGAGTTGTCAGTCCA---TTTGGATTGTCAT-TTCAATGGGGGATATTTAAACCCATCCAATATCGAGTAACAATTGGAGGACAAGTCTGGTGCCAGCACCCGCGGTAATTCCAGCTCCAAAAGCGTATATTAATGCTGTTGCTGTTAAAGGGTTCGTAGTTGAACTGTGGGCTGTGCAGGTTTGTTCCTGGTCGTCCCGTCCA---TGTCGGATTTGGTGACCCAGGCCCTTGCAGCCCGTGA----ACATTCAAAGAAACAAGAAACACGGGAGTGGTTCCTTTCCTGATTTACGCATGTCATGCATGCCAGGGGGCGTCCGTGATTTTTTACTGTGACTAAAGAAGCGTGACTAAAGCAGTCATTTGACTTGAATTAGAAAGCATGGGATAACAAAGGAGCAGCCTCTAGGCTACCGTTTCGGCTTTTGTTGGTTTTAAAGGTCTATTGGAGATTATGGAGCTGTGCGACAAGTGCTTTCCCATCGCAACTTCG---------------GTTCGGTGTGTGGCG--------------------------CCTTTG-AGG--------------------------GGTTTAGTGCGTCCGGTGCGAGCTCCGGTTCGTCCGGCCGTAACGCCTTTTCAACTCACGGCCTCTAGGAATGAAGGAGGGTAGTTCGGGGGAGAACGTACTGGGGCGTCAGAGGTGAAATTCTTAGACCGCACCAAGACGAACTACAGCGAAGGCATTCTTCAAGGATACCTTCCTCAATCAAGAACCAAAGTGTGGAGATCGAAGATGA-TTAGAGACCATTGTAGTCCACACTGCAAACGATGACACCCATGAATTGGGGATCTTATGGGCCGGCCTGCGGCAGGGTTTACCCTGTGTC-AGCA-----CCGCG-------------CCCGCTTTTACCAACTTACGTATCTTTTCTATT-------------------CGG------CCTTTACCGGCCACCCACGGGAATATCCTCAGCA-CGTTTT-CTGTTTTTTCACGCGAAAGCTTTGAGGTTACAGTCTCAGGGGGGAGTACGTTCGCAAGAGTGAAACTTAAAGAAATTGACGGAATGGCACCACAAGACGTGGAGCGTGCGGTTTAATTTGACTCAACACGGGGAACTTTA-CCAGATCCGGACAGGATGAGGATTGACAGATTGAGTGTTCTTTCTCGATTCCCTGAATGGTGGTGCATGGCCGCTTTTGGTCGGTGGAGTGATTTGTTTGGTTGATTCCGTCAACGGACGAGATCCAAGCTGCCCAGTAGAATTCAGAATTGCCCATAGAATAGCAAACTCATCGGCGGGT------------------------TT--TACCCAACGGTGGGCCGCATTCGGTCGAATTCTTCTCTGCGGGATTCCTTTGTAATTGCACAAGGTGAAATTTTGGGCAACAGCAGGTCTGTGATGCTCCTCAATGTTCTGGGCGACACGCGCACTACAATGTCAGTGAGAACAAGAAAAACGACTTT---------TGTCGAACCTACTTGATCAAAAGAGTGGGGAAACCCCGGAATCACATAGACCCACTTGGGACCGAGGATTGCAATTATTGGTCGCGCAACGAGGAATGTCTCGTAGGCGCAGCTCATCAAACTGTGCCGATTACGTCCCTGCCATTTGTACACACCGCCCGTCGTTGTTTCCGATGATGGTGCAATACAGGTGATCGGACAGGCGGTGTTTT-ATCCGCCCGAAAGTTCACCGATATTTCTTCAATAGAGGAAGCAAAAGTCGTAACAAGGTAGCTGTAGGTGAACCTGCAGCTGGATCATTTTCCGATG--------------------------------------------------------------------------------------------------------------------------------------------------------------------------------------------------------------------</ns2:sequence><ns2:name>GQ332361.1_Leishmania_major_18S_ribosomal_RNA_gene,_complete_sequence;_and_internal_transcribed_spacer_1,_partial_sequence</ns2:name></ns2:Sequence><ns2:Sequence dsseqid="sq14" id="sq13"><ns2:sequence>---------------------TAGTCATATGCTTGTTTCAAGGACTTAGCCATGCATGCCTCAGAATCACTGCATTTGCAGGAATCTGCGCATGGCTCATTACATCAGACGTAATCTGCCGCAAAAATCTTGCGGTTT-CCGCAAAATTGGATAACTTGGCGAAACGCCAAGCTAATACATGAACCAACCGGGTGTTCTCCACTCCAGACGGTG--------------GGCAACCA-TCGTCGTGAGACGCCCAGCGAATGAATGACAGTAAAACCAATGCCTT--C--ACTGGCAGTAACACCCAGCAGTGTTGACTCAATTCATTCCGTGCGAAAGCCGGCTTGT------TCCGGCGTCTTTTGACGAACAACTGCCCTATCAGCTGGTGATGGCCGTGTAGTGGACTGCCATGGCGTTGACGGGAGCGGGGGATTAGGGTTCGATTCCGGAGAGGGAGCCTGAGAAATAGCTACCACTTCTACGGAGGGCAGCAGGCGCGCAAATTGCCCAATGTCAAAACAAAACGATGAGGCAGCGAAAAGAAATAGAGTTGTCAGTCCA---TTTGGATTGTCAT-TTCAATGGGGGATATTTAAACCCATCCAATATCGAGTAACAATTGGAGGACAAGTCTGGTGCCAGCACCCGCGGTAATTCCAGCTCCAAAAGCGTATATTAATGCTGTTGCTGTTAAAGGGTTCGTAGTTGAACTGTGGGCTGTGCAGGTTTGTTCCTGGTCGTCCCGTCCA---TGTCGGATTTGGTGACCCAGGCCCTTGCAGCCCGTGA----ACATTCAAAGAAACAAGAAACACGGGAGTGGTTCCTTTCCTGATTTACGCATGTCATGCATGCCAGGGGGCGTCCGTGATTTTTTACTGTGACTAAAGAAGCGTGACTAAAGCAGTCATTTGACTTGAATTAGAAAGCATGGGATAACAAAGGAGCAGCCTCTAGGCTACCGTTTCGGCTTTTGTTGGTTTTAAAGGTCTATTGGAGATTATGGAGCTGTGCGACAAGTGCTTTCCCATCGCAACCTCG---------------GTTCGGTGTGTGGCG--------------------------CCTTTG-AGG--------------------------GGTTTAGTGCGTCCGGTACGAGCTCCGGTTCGTCCGGCCGTAACGCCTTTTCAACTCACGGCCTCTAGGAATGAAGGAGGGTAGTTCGGGGGAGAACGTACTGGGGCGTCAGAGGTGAAATTCTTAGACCGCACCAAGACGAACTACAGCGAAGGCATTCTTCAAGGATACCTTCCTCAATCAAGAACCAAAGTGTGGAGATCGAAGATGA-TTAGAGACCATTGTAGTCCACACTGCAAACGATGACACCCATGAATTGGGGATCTTATGGGCCGGCCTGCGGCAGGGTTTACCCTGTGTC-AGCA-----CCGCG-------------CCCGCTTTTACCACCTTACGTATCTTTTCTATT-------------------CGG------CCTTTACCGGCCACCCACGGGAATATCCTCAGCA-CGTTTT-CTGTTTTTTCACGCGAAAGCTTTGAGGTTACAGTCTCAGGGGGGAGTACGTTCGCAAGAGTGAAACTTAAAGAAATTGACGGAATGGCACCACAAGACGTGGAGCGTGCGGTTTAATTTGACTCAACACGGGGAACTTTA-CCAGATCCGGACAGGATGAGGATTGACAGATTGAGTGTTCTTTCTCGATTCCCTGAATGGTGGTGCATGGCCGCTTTTGGTCGGTGGAGTGATTTGTTTGGTTGATTCCGTCAACGGACGAGATCCAAGCTGCCCAGTAGAATTCAGAATTGCCCATAGGATAGCAAACTCATCGGCGGGT------------------------TT--TACCCAACGGTGGGCCGCATTCGGTCGAATTCTTCTCTGCGGGATTCCTTTGTAATTGCACAAGGTGAAATTTTGGGCAACAGCAGGTCTGTGATGCTCCTCAATGTTCTGGGCGACACGCGCACTACAATGTCAGTGAGAACAAGAAAAACGACTTT---------TGTCGAACCTACTTGATCAAAAGAGTGGGGAAACCCCGGAATCACATAGACTCACTTGGGACCGAGGATTGCAATTATTGGTCGCGCAACGAGGAATGTCTCGTAGGCGCAGCTCATCAAACTGTGCCGATTACGTCCCTGCCATTTGTACACACCGCCCGTCGTTGTTTCCGATGATGGTGCAATACAGGTGATCGGACAGGCGGTGTTTT-ATCCGCCCGAAAGTTCACCGATATTTCTTCAATAGAGGAAGCAAAAGTCGTAACAAGGTAGCTGTAGGTGAACCTGCAGCTGGATCATTTTCCGATG--------------------------------------------------------------------------------------------------------------------------------------------------------------------------------------------------------------------</ns2:sequence><ns2:name>GQ332359.1_Leishmania_infantum_18S_ribosomal_RNA_gene,_complete_sequence;_and_internal_transcribed_spacer_1,_partial_sequence</ns2:name></ns2:Sequence><ns2:Sequence dsseqid="sq16" id="sq15"><ns2:sequence>---------------------TAGTCATATGCTTGTTTCAAGGACTTAGCCATGCATGCCTCAGAATCACTGCATTTGCAGGAATCTGCGCATGGCTCATTACATCAGACGTAATCTGCCGCAAAAATCTTGCGGTTT-CCGCAAAATTGGATAACTTGGCGAAACGCCAAGCTAATACATGAACCAACCGGGTGTTCTCCACTCCAGACGGTG--------------GGCAACCA-TCGTCGTGAGACGCCCAGCGAATGAATGACAGTAAAACCAATGCCTT--C--ACTGGCAGTAACACCCAGCAGTGTTGACTCAATTCATTCCGTGCGAAAGCCGGCTTGT------TCCGGCGTCTTTTGACGAACAACTGCCCTATCAGCTGGTGATGGCCGTGTAGTGGACTGCCATGGCGTTGACGGGAGCGGGGGATTAGGGTTCGATTCCGGAGAGGGAGCCTGAGAAATAGCTACCACTTCTACGGAGGGCAGCAGGCGCGCAAATTGCCCAATGTCAAAACAAAACGATGAGGCAGCGAAAAGAAATAGAGTTGTCAGTCCA---TTTGGATTGTCAT-TTCAATGGGGGATATTTAAACCCATCCAATATCGAGTAACAATTGGAGGACAAGTCTGGTGCCAGCACCCGCGGTAATTCCAGCTCCAAAAGCGTATATTAATGCTGTTGCTGTTAAAGGGTTCGTAGTTGAACTGTGGGCTGTGCAGGTTTGTTCCTGGTCGTCCCGTCCA---TGTCGGATTTGGTGACCCAGGCCCTTGCAGCCCGTGA----ACATTCAAAGAAACAAGAAACACGGGAGTGGTTCCTTTCCTGATTTACGCATGTCATGCATGCCAGGGGGCGTCCGTGATTTTTTACTGTGACTAAAGAAGCGTGACTAAAGCAGTCATTTGACTTGAATTAGAAAGCATGGGATAACAAAGGAGCAGCCTCTAGGCTACCGTTTCGGCTTTTGTTGGTTTTAAAGGTCTATTGGAGATTATGGAGCTGTGCGACAAGTGCTTTCCCATCGCAACCTCG---------------GTTCGGTGTGTGGCG--------------------------CCTTTG-AGG--------------------------GGTTTAGTGCGTCCGGTACGAGCTCCGGTTCGTCCGGCCGTAACGCCTTTTCAACTCACGGCCTCTAGGAATGAAGGAGGGTAGTTCGGGGGAGAACGTACTGGGGCGTCAGAGGTGAAATTCTTAGACCGCACCAAGACGAACTACAGCGAAGGCATTCTTCAAGGATACCTTCCTCAATCAAGAACCAAAGTGTGGAGATCGAAGATGA-TTAGAGACCATTGTAGTCCACACTGCAAACGATGACACCCATGAATTGGGGATCTTATGGGCCGGCCTGCGGCAGGGTTTACCCTGTGTC-AGCA-----CCGCG-------------CCCGCTTTTACCACCTTACGTATCTTTTCTATT-------------------CGG------CCTTTACCGGCCACCCACGGGAATATCCTCAGCA-CGTTTT-CTGTTTTTTCACGCGAAAGCTTTGAGGTTACAGTCTCAGGGGGGAGTACGTTCGCAAGAGTGAAACTTAAAGAAATTGACGGAATGGCACCACAAGACGTGGAGCGTGCGGTTTAATTTGACTCAACACGGGGAACTTTA-CCAGATCCGGACAGGATGAGGATTGACAGATTGAGTGTTCTTTCTCGATTCCCTGAATGGTGGTGCATGGCCGCTTTTGGTCGGTGGAGTGATTTGTTTGGTTGATTCCGTCAACGGACGAGATCCAAGCTGCCCAGTAGAATTCAGAATTGCCCATAGGATAGCAAACTCATCGGCGGGT------------------------TT--TACCCAACGGTGGGCCGCATTCGGTCGAATTCTTCTCTGCGGGATTCCTTTGTAATTGCACAAGGTGAAATTTTGGGCAACAGCAGGTCTGTGATGCTCCTCAATGTTCTGGGCGACACGCGCACTACAATGTCAGTGAGAACAAGAAAAACGACTTT---------TGTCGAACCTACTTGATCAAAAGAGTGGGGAAACCCCGGAATCACATAGACTCACTTGGGACCGAGGATTGCAATTATTGGTCGCGCAACGAGGAATGTCTCGTAGGCGCAGCTCATCAAACTGTGCCGATTACGTCCCTGCCATTTGTACACACCGCCCGTCGTTGTTTCCGATGATGGTGCAATACAGGTGATCGGACAGGCGGTGTTTT-ATCCGCCCGAAAGTTCACCGATATTTCTTCAATAGAGGAAGCAAAAGTCGTAACAAGGTAGCTGTAGGTGAACCTGCAGCTGGATCATTTTCCGATG--------------------------------------------------------------------------------------------------------------------------------------------------------------------------------------------------------------------</ns2:sequence><ns2:name>GQ332356.1_Leishmania_donovani_18S_ribosomal_RNA_gene,_complete_sequence;_and_internal_transcribed_spacer_1,_partial_sequence</ns2:name></ns2:Sequence><ns2:Sequence dsseqid="sq18" id="sq17"><ns2:sequence>---------------------TAGTCATATGCTTGTTTCAAGGACTTAGCCATGCATGCCTCAGAATCACTGCATTTGCAGGAATCTGCGCATGGCTCATTACATCAGACGTAATCTGCCGCAAAAATCTTGCGGTTT-CCGCAAAATTGGATAACTTGGCGAAACGCCAAGCTAATACATGAACCAACCGGGTGTTCTCCACTCCAGACGGTG--------------GGCAACCA-TCGTCGTGAGACGCCCAGCGAATGAATGACAGTAAAACCAATGCCTT--C--ACTGGCAGTAACACCCAGCAGTGTTGACTCAATTCATTCCGTGCGAAAGCCGGCTTGT------TCCGGCGTCTTTTGACGAACAACTGCCCTATCAGCTGGTGATGGCCGTGTAGTGGACTGCCATGGCGTTGACGGGAGCGGGGGATTAGGGTTCGATTCCGGAGAGGGAGCCTGAGAAATAGCTACCACTTCTACGGAGGGCAGCAGGCGCGCAAATTGCCCAATGTCAAAACAAAACGATGAGGCAGCGAAAAGAAATAGAGTTGTCAGTCCA---TTTGGATTGTCAT-TTCAATGGGGGATATTTAAACCCATCCAATATCGAGTAACAATTGGAGGACAAGTCTGGTGCCAGCACCCGCGGTAATTCCAGCTCCAAAAGCGTATATTAATGCTGTTGCTGTTAAAGGGTTCGTAGTTGAACTGTGGGCTGTGCAGGTTTGTCCCTGGTCGTCCCGTCCA---TGTCGGATTTGGTGACCCAGGCCCTTGCAGCCCGTGA----ACATTCAAAGAAACAAGAAACACGGGAGTGGTTCCTTTCCTGATTTACGCATGTCATGCATGCCAGGGGGCGTCCGTGATTTTTTACTGTGACTAAAGAAGCGTGACTAAAGCAGTCATTCGACTTGAATTAGAAAGCATGGGATAACAAAGGAGCAGCCTCTAGGCTACCGTTTCGGCTTTTGTTGGTTTTAAAGGTCTATTGGAGATTATGGAGCTGTGCGACAAGCGCTCTCCCATCGCAACTTCG---------------GTTCGGTGTGTGGCG--------------------------CCTTTGGAGG--------------------------GGTTTAGTGCGTCCGGTGCGGGCTCCGGTTCGTCCGGCCGTAACGCCTTTTCAACTCACGGCCTCTAGGAATGAAGGAGGGTAGTTCGGGGGAGAACGTACTGGGGCGTCAGAGGTGAAATTCTTAGACCGCACCAAGACGAACTACAGCGAAGGCATTCTTCAAGGATACCTTCCTCAATCAAGAACCAAAGTGTGGAGATCGAAGATGA-TTAGAGACCATTGTAGTCCACACTGCAAACGATGACACCCATGAATTGGGGATCTTATGGGCCGGCCTGCGGCAGGGTTTACCCTGTGTC-AGCA-----CCGCG-------------CCCGCTTTTACCAACTTACGTATCTTTTCTATT-------------------CGG------CCTTTACCGGCCACCCACGGGAATATCCTCAGCA-CGTTTT-CTGTTTTTTCACGCGAAAGCTTTGAGGTTACAGTCTCAGGGGGGAGTACGTTCGCAAGAGTGAAACTTAAAGAAATTGACGGAATGGCACCACAAGACGTGGAGCGTGCGGTTTAATTTGACTCAACACGGGGAACTTTA-CCAGATCCGGACAGGATGAGGATTGACAGATTGAGTGTTCTTTCTCGATTCCCTGAATGGTGGTGCATGGCCGCTTTTGGTCGGTGGAGTGATTTGTTTGGTTGATTCCGTCAACGGACGAGATCCAAGCTGCCCAGTAGAATTCAGAATTGTCCATAGGATAGCAAACTCATCGGCGGGT------------------------TT--TACCCAACGGTGGGCCGCATTCGGTCGAATTCTTCTCTGCGGGATTCCTTTGTAATTGCACAAGGTGAAATTTTGGGCAACAGCAGGTCTGTGATGCTCCTCAATGTTCTGGGCGACACGCGCACTACAATGTCAGTGAGAACAAGAAAAACGACTTT---------TGTCGAACCTACTTGATCAAAAGAGTGGGGAAACCCCGGAATCACATAGACCCACTTGGGACCGAGGATTGCAATTATTGGTCGCGCAACGAGGAATGTCTCGTAGGCGCAGCTCATCAAACTGTGCCGATTACGTCCCTGCCATTTGTACACACCGCCCGTCGTTGTTTCCGATGATGGTGCAATACAGGTGATCGGACAGGCGGTGTTTT-ATCCGCCCGAAAGTTCACCGATATTTCTTCAATAGAGGAAGCAAAAGTCGTAACAAGGTAGCTGTAGGTGAACCTGCAGCTGGATCATTTTCCGATG--------------------------------------------------------------------------------------------------------------------------------------------------------------------------------------------------------------------</ns2:sequence><ns2:name>GQ332362.1_Leishmania_panamensis_18S_ribosomal_RNA_gene,_complete_sequence;_and_internal_transcribed_spacer_1,_partial_sequence</ns2:name></ns2:Sequence><ns2:Sequence dsseqid="sq20" id="sq19"><ns2:sequence>---------------------TAGTCATATGCTTGTTTCAAGGACTTAGCCATGCATGCCTCAGAATCACTGCATTTGCAGGAATCTGCGCATGGCTCATTACATCAGACGTAATCTGCCGCAAAAACCTTGCGGTTT-CCGCAAAATTGGATAACTTGGCGAAACGCCAAGCTAATACATGAACCAACCGGGTGTTCTCCACTCCAGACGGTG--------------GGCAACCA-TCGTCGTGAGACGCCCAGCGAATGAATGACAGTAAAACCAATGCCTT--C--ACTGGCAGTAACACCCAGCAGTGTTGACTCAATTCATTCCGTGCGAAAGCCGGCTTGT------TCCGGCGTCTTTTGACGAACAACTGCCCTATCAGCTGGTGATGGCCGTGTAGTGGACTGCCATGGCGTTGACGGGAGCGGGGGATTAGGGTTCGATTCCGGAGAGGGAGCCTGAGAAATAGCTACCACTTCTACGGAGGGCAGCAGGCGCGCAAATTGCCCAATGTCAAAACAAAACGATGAGGCAGCGAAAAGAAATAGAGTTGTCAGTCCA---TTTGGATTGTCAT-TTCAATGGGGGATATTTAAACCCATCCAATATCGAGTAACAATTGGAGGACAAGTCTGGTGCCAGCACCCGCGGTAATTCCAGCTCCAAAAGCGTATATTAATGCTGTTGCTGTTAAAGGGTTCGTAGTTGAACTGTGGGCTGTGCAGGTTTGTTCCTGGTCGTCCCGTCCA---TGTCGGATTTGGTGACCCAGGCCCTTGCAGCCCGTGA----ACATTCAAAGAAACAAGAAACACGGGAGTGGTTCCTTTCCTGATTTACGCATGTCATGCATGCCAGGGGGCGTCCGTGATTTTTTACTGTGACTAAAGAAGCGTGACTAAAGCAGTCATTTGACTTGAATTAGAAAGCATGGGATAACAAAGGAGCAGCCTCTAGGCTACCGTTTCGGCTTTTGTTGGTTTTAAAGGTCTATTGGAGATTATGGAGCTGTGCGACAAGTGCTTTCCCATCGCAACTTCG---------------GTTCGGTGTGTGGCG--------------------------CCTTTGGAGG--------------------------GGTTTAGTGCGTCCGGTGCGAGCTCCGGTTCGTCCGGCCGTAACGCCTTTTCAACTCACGGCCTCTAGGAATGAAGGAGGGTAGTTCGGGGGAGAACGTACTGGGGCGTCAGAGGTGAAATTCTTAGACCGCACCAAGACGAACTACAGCGAAGGCATTCTTCAAGGATACCTTCCTCAATCAAGAACCAAAGTGTGGAGATCGAAGATGA-TTAGAGACCATTGTAGTCCACACTGCAAACGATGACACCCATGAATTGGGGATCTTATGGGCCGGCCTGCGGCAGGGTTTACCCTGTGTC-AGCA-----CCGCG-------------CCCGCTTTTACCAACTTACGTATCTTTTCTATT-------------------CGG------CCTTTACCGGCCACCCACGGGAATATCCTCAGCA-CGTTTT-CTGTTTTTTCACGCGAAAGCTTTGAGGTTACAGTCTCAGGGGGGAGTACGTTCGCAAGAGTGAAACTTAAAGAAATTGACGGAATGGCACCACAAGACGTGGAGCGTGCGGTTTAATTTGACTCAACACGGGGAACTTTA-CCAGATCCGGACAGGATGAGGATTGACAGATTGAGTGTTCTTTCTCGATTCCCTGAATGGTGGTGCATGGCCGCTTTTGGTCGGTGGAGTGATTTGTTTGGTTGATTCCGTCAACGGACGAGATCCAAGCTGCCCAGTAGAATTCAGAATTGCCCATAGGATAGCAAACTCATCGGCGGGT------------------------TT--TACCCAACGGTGGGCCGCATTCGGTCGAATTCTTCTCTGCGGGATTCCTTTGTAATTGCACAAGGTGAAATTTTGGGCAACAGCAGGTCTGTGATGCTCCTCAATGTTCTGGGCGACACGCGCACTACAATGTCAGTGAGAACAAGAAAAACGACTTT---------TGTCGAACCTACTTGATCAAAAGAGTGGGGAAACCCCGGAATCACATAGACCCACTTGGGACCGAGGATTGCAATTATTGGTCGCGCAACGAGGAATGTCTCGTAGGCGCAGCTCATCAAACTGTGCCGATTACGTCCCTGCCATTTGTACACACCGCCCGTCGTTGTTTCCGATGATGGTGCAATACAGGTGATCGGACAGGCGGTGTTTT-ATCCGCCCGAAAGTTCACCGATATTTCTTCAATAGAGGAAGCAAAAGTCGTAACAAGGTAGCTGTAGGTGAACCTGCAGCTGGATCATTTTCCGATG--------------------------------------------------------------------------------------------------------------------------------------------------------------------------------------------------------------------</ns2:sequence><ns2:name>GQ332360.1_Leishmania_mexicana_18S_ribosomal_RNA_gene,_complete_sequence;_and_internal_transcribed_spacer_1,_partial_sequence</ns2:name></ns2:Sequence><ns2:Sequence dsseqid="sq22" id="sq21"><ns2:sequence>---------------------TAGTCATATGCTTGTTTCAAGGACTTAGCCATGCATGCCTCAGAATCACTGCATTTGCAGGAATCTGCGCATGGCTCATTACATCAGACGTAATCTGCCGCAAAAATCTTGCGGTTT-CCGCAAAATTGGATAACTTGGCGAAACGCCAAGCTAATACATGAACCAACCGGGTGTTCTCCACTCCAGACGGTG--------------GGCAACCA-TCGTCGTGAGACGCCCAGCGAATGAATGACAGTAAAACCAATGCCTT--C--ACTGGCAGTAACACCCAGCAGTGTTGACTCAATTCATTCCGTGCGAAAGCCGGCTTGT------TCCGGCGTCTTTTGACGAACAACTGCCCTATCAGCTGGTGATGGCCGTGTAGTGGACTGCCATGGCGTTGACGGGAGCGGGGGATTAGGGTTCGATTCCGGAGAGGGAGCCTGAGAAATAGCTACCACTTCTACGGAGGGCAGCAGGCGCGCAAATTGCCCAATGTCAAAACAAAACGATGAGGCAGCGAAAAGAAATAGAGTTGTCAGTCCA---TTTGGATTGTCAT-TTCAATGGGGGATATTTAAACCCATCCAATATCGAGTAACAATTGGAGGACAAGTCTGGTGCCAGCACCCGCGGTAATTCCAGCTCCAAAAGCGTATATTAATGCTGTTGCTGTTAAAGGGTTCGTAGTTGAACTGTGGGCTGTGCAGGTTTGTCCCTGGTCGTCCCGTCCA---TGTCGGATTTGGTGACCCAGGCCCTTGCAGCCCGTGA----ACATTCAAAGAAACAAGAAACACGGGAGTGGTTCCTTTCCTGATTTACGCATGTCATGCATGCCAGGGGGCGTCCGTGATTTTTTACTGTGACTAAAGAAGCGTGACTAAAGCAGTCATTCGACTTGAATTAGAAAGCATGGGATAACAAAGGAGCAGCCTCTAGGCTACCGTTTCGGCTTTTGTTGGTTTTAAAGGTCTATTGGAGATTATGGAGCTGTGCGACAAGCGCTCTCCCATCGCAACTTCG---------------GTTCGGTGTGTGGCG--------------------------CCTTTGGAGG--------------------------GGTTTAGTGCGTCCGGTGCGGGCTCCGGTTCGTCCGGCCGTAACGCCTTTTCAACTCACGGCCTCTAGGAATGAAGGAGGGTAGTTCGGGGGAGAACGTACTGGGGCGTCAGAGGTGAAATTCTTAGACCGCACCAAGACGAACTACAGCGAAGGCATTCTTCAAGGATACCTTCCTCAATCAAGAACCAAAGTGTGGAGATCGAAGATGA-TTAGAGACCATTGTAGTCCACACTGCAAACGATGACACCCATGAATTGGGGATCTTATGGGCCGGCCTGCGGCAGGGTTTACCCTGTGTC-AGCA-----CCGCG-------------CCCGCTTTTACCAACTTACGTATCTTTTCTATT-------------------CGG------CCTTTACCGGCCACCCACGGGAATATCCTCAGCA-CGTTTT-CTGTTTTTTCACGCGAAAGCTTTGAGGTTACAGTCTCAGGGGGGAGTACGTTCGCAAGAGTGAAACTTAAAGAAATTGACGGAATGGCACCACAAGACGTGGAGCGTGCGGTTTAATTTGACTCAACACGGGGAACTTTA-CCAGATCCGGACAGGATGAGGATTGACAGATTGAGTGTTCTTTCTCGATTCCCTGAATGGTGGTGCATGGCCGCTTTTGGTCGGTGGAGTGATTTGTTTGGTTGATTCCGTCAACGGACGAGATCCAAGCTGCCCAGTAGAATTCAGAATTGTCCATAGGATAGCAAACTCATCGGCGGGT------------------------TT--TACCCAACGGTGGGCCGCATTCGGTCGAATTCTTCTCTGCGGGATTCCTTTGTAATTGCACAAGGTGAAATTTTGGGCAACAGCAGGTCTGTGATGCTCCTCAATGTTCTGGGCGACACGCGCACTACAATGTCAGTGAGAACAAGAAAAACGACTTT---------TGTCGAACCTACTTGATCAAAAGAGTGGGGAAACCCCGGAATCACATAGACCCACTTGGGACCGAGGATTGCAATTATTGGTCGCGCAACGAGGAATGTCTCGTAGGCGCAGCTCATCAAACTGTGCCGATTACGTCCCTGCCATTTGTACACACCGCCCGTCGTTGTTTCCGATGATGGTGCAATACAGGTGATCGGACAGGCGGTGTTTT-ATCCGCCCGAAAGTTCACCGATATTTCTTCAATAGAGGAAGCAAAAGTCGTAACAAGGTAGCTGTAGGTGAACCTGCAGCTGGATCATTTTCCGATG--------------------------------------------------------------------------------------------------------------------------------------------------------------------------------------------------------------------</ns2:sequence><ns2:name>GQ332358.1_Leishmania_guyanensis_18S_ribosomal_RNA_gene,_complete_sequence;_and_internal_transcribed_spacer_1,_partial_sequence</ns2:name></ns2:Sequence><ns2:Sequence dsseqid="sq24" id="sq23"><ns2:sequence>---------------------TAGTCATATGCTTGTTTCAAGGACTTAGCCATGCATGCCTCAGAATCACTGCATTTGCAGGAATCTGCGCATGGCTCATTACATCAGACGTAATCTGCCGCAAAAATCTTGCGGTTT-CCGCAAAATTGGATAACTTGGCGAAACGCCAAGCTAATACATGAACCAACCGGGTGTTCTCCACTCCAGACGGTG--------------GGCAACCA-TCGTCGTGAGACGCCCAGCGAATGAATGACAGTAAAACCAATGCCTT--C--ACTGGCAGTAACACCCAGCAGTGTTGACTCAATTCATTCCGTGCGAAAGCCGGCTTGT------TCCGGCGTCTTTTGACGAACAACTGCCCTATCAGCTGGTGATGGCCGTGTAGTGGACTGCCATGGCGTTGACGGGAGCGGGGGATTAGGGTTCGATTCCGGAGAGGGAGCCTGAGAAATAGCTACCACTTCTACGGAGGGCAGCAGGCGCGCAAATTGCCCAATGTCAAAACAAAACGATGAGGCAGCGAAAAGAAATAGAGTTGTCAGTCCA---TTTGGATTGTCAT-TTCAATGGGGGATATTTAAACCCATCCAATATCGAGTAACAATTGGAGGACAAGTCTGGTGCCAGCACCCGCGGTAATTCCAGCTCCAAAAGCGTATATTAATGCTGTTGCTGTTAAAGGGTTCGTAGTTGAACTGTGGGCTGTGCAGGTTTGTCCCTGGTCGTCCCGTCCA---TGTCGGATTTGGTGACCCAGGCCCTTGCAGCCCGTGA----ACATTCAAAGAAACAAGAAACACGGGAGTGGTTCCTTTCCTGATTTACGCATGTCATGCATGCCAGGGGGCGTCCGTGATTTTTTACTGTGACTAAAGAAGCGTGACTAAAGCAGTCATTCGACTTGAATTAGAAAGCATGGGATAACAAAGGAGCAGCCTCTAGGCTACCGTTTCGGCTTTTGTTGGTTTTAAAGGTCTATTGGAGATTATGGAGCTGTGCGACAAGCGCTCTCCCATCGCAACTTCG---------------GTTCGGTGTGTGGCG--------------------------CCTTTGGAGG--------------------------GGTTTAGTGCGTCCGGTGCGGGCTCCGGTTCGTCCGGCCGTAACGCCTTTTCAACTCACGGCCTCTAGGAATGAAGGAGGGTAGTTCGGGGGAGAACGTACTGGGGCGTCAGAGGTGAAATTCTTAGACCGCACCAAGACGAACTACAGCGAAGGCATTCTTCAAGGATACCTTCCTCAATCAAGAACCAAAGTGTGGAGATCGAAGATGA-TTAGAGACCATTGTAGTCCACACTGCAAACGATGACACCCATGAATTGGGGATCTTATGGGCCGGCCTGCGGCAGGGTTTACCCTGTGTC-AGCA-----CCGCG-------------CCCGCTTTTACCAACTTACGTATCTTTTCTATT-------------------CGG------CCTTTACCGGCCACCCACGGGAATATCCTCAGCA-CGTTTT-CTGTTTTTTCACGCGAAAGCTTTGAGGTTACAGTCTCAGGGGGGAGTACGTTCGCAAGAGTGAAACTTAAAGAAATTGACGGAATGGCACCACAAGACGTGGAGCGTGCGGTTTAATTTGACTCAACACGGGGAACTTTA-CCAGATCCGGACAGGATGAGGATTGACAGATTGAGTGTTCTTTCTCGATTCCCTGAATGGTGGTGCATGGCCGCTTTTGGTCGGTGGAGTGATTTGTTTGGTTGATTCCGTCAACGGACGAGATCCAAGCTGCCCAGTAGAATTCAGAATTGTCCATAGGATAGCAAACTCATCGGCGGGT------------------------TT--TACCCAACGGTGGGCCGCATTCGGTCGAATTCTTCTCTGCGGGATTCCTTTGTAATTGCACAAGGTGAAATTTTGGGCAACAGCAGGTCTGTGATGCTCCTCAATGTTCTGGGCGACACGCGCACTACAATGTCAGTGAGAACAAGAAAAACGACTTT---------TGTCGAACCTACTTGATCAAAAGAGTGGGGAAACCCCGGAATCACATAGACCCACTTGGGACCGAGGATTGCAATTATTGGTCGCGCAACGAGGAATGTCTCGTAGGCGCAGCTCATCAAACTGTGCCGATTACGTCCCTGCCATTTGTACACACCGCCCGTCGTTGTTTCCGATGATGGTGCAATACAGGTGATCGGACAGGCGGTGTTTT-ATCCGCCCGAAAGTTCACCGATATTTCTTCAATAGAGGAAGCAAAAGTCGTAACAAGGTAGCTGTAGGTGAACCTGCAGCTGGATCATTTTCCGATG--------------------------------------------------------------------------------------------------------------------------------------------------------------------------------------------------------------------</ns2:sequence><ns2:name>GQ332355.1_Leishmania_braziliensis_18S_ribosomal_RNA_gene,_complete_sequence;_and_internal_transcribed_spacer_1,_partial_sequence</ns2:name></ns2:Sequence><ns2:Sequence dsseqid="sq26" id="sq25"><ns2:sequence>---------------------TAGTCATATGCTTGTTTCAAGGACTTAGCCATGCATGCCTCAGAATCACTGCATTTGCAGGAATCTGCGCATGGCTCATTACATCAGACGTAATCTGCCGCAAAAACCTTGCGGTTT-CCGCAAAATTGGATAACTTGGCGAAACGCCAAGCTAATACATGAACCAACCGGGTGTTCTCCACTCCAGACGGTG--------------GGCAACCA-TCGTCGTGAGACGCCCAGCGAATGAATGACAGTAAAACCAATGCCTT--C--ACTGGCAGTAACACCCAGCAGTGTTGACTCAATTCATTCCGTGCGAAAGCCGGCTTGT------TCCGGCGTCTTTTGACGAACAACTGCCCTATCAGCTGGTGATGGCCGTGTAGTGGACTGCCATGGCGTTGACGGGAGCGGGGGATTAGGGTTCGATTCCGGAGAGGGAGCCTGAGAAATAGCTACCACTTCTACGGAGGGCAGCAGGCGCGCAAATTGCCCAATGTCAAAACAAAACGATGAGGCAGCGAAAAGAAATAGAGTTGTCAGTCCA---TTTGGATTGTCAT-TTCAATGGGGGATATTTAAACCCATCCAATATCGAGTAACAATTGGAGGACAAGTCTGGTGCCAGCACCCGCGGTAATTCCAGCTCCAAAAGCGTATATTAATGCTGTTGCTGTTAAAGGGTTCGTAGTTGAACTGTGGGCTGTGCAGGTTTGTTCCTGGTCGTCCCGTCCA---TGTCGGATTTGGTGACCCAGGCCCTTGCAGCCCGTGA----ACATTCAAAGAAACAAGAAACACGGGAGTGGTTCCTTTCCTGATTTACGCATGTCATGCATGCCAGGGGGCGTCCGTGATTTTTTACTGTGACTAAAGAAGCGTGACTAAAGCAGTCATTTGACTTGAATTAGAAAGCATGGGATAACAAAGGAGCAGCCTCTAGGCTACCGTTTCGGCTTTTGTTGGTTTTAAAGGTCTATTGGAGATTATGGAGCTGTGCGACAAGTGCTTTCCCATCGCAACTTCG---------------GTTCGGTGTGTGGCG--------------------------CCTTTGGAGG--------------------------GGTTTAGTGCGTCCGGTGCGAGCTCCGGTTCGTCCGGCCGTAACGCCTTTTCAACTCACGGCCTCTAGGAATGAAGGAGGGTAGTTCGGGGGAGAACGTACTGGGGCGTCAGAGGTGAAATTCTTAGACCGCACCAAGACGAACTACAGCGAAGGCATTCTTCAAGGATACCTTCCTCAATCAAGAACCAAAGTGTGGAGATCGAAGATGA-TTAGAGACCATTGTAGTCCACACTGCAAACGATGACACCCATGAATTGGGGATCTTATGGGCCGGCCTGCGGCAGGGTTTACCCTGTGTC-AGCA-----CCGCG-------------CCCGCTTTTACCAACTTACGTATCTTTTCTATT-------------------CGG------CCTTTACCGGCCACCCACGGGAATATCCTCAGCA-CGTTTT-CTGTTTTTTCACGCGAAAGCTTTGAGGTTACAGTCTCAGGGGGGAGTACGTTCGCAAGAGTGAAACTTAAAGAAATTGACGGAATGGCACCACAAGACGTGGAGCGTGCGGTTTAATTTGACTCAACACGGGGAACTTTA-CCAGATCCGGACAGGATGAGGATTGACAGATTGAGTGTTCTTTCTCGATTCCCTGAATGGTGGTGCATGGCCGCTTTTGGTCGGTGGAGTGATTTGTTTGGTTGATTCCGTCAACGGACGAGATCCAAGCTGCCCAGTAGAATTCAGAATTGCCCATAGAATAGCAAACTCATCGGCGGGT------------------------TT--TACCCAACGGTGGGCCGCATTCGGTCGAATTCTTCTCTGCGGGATTCCTTTGTAATTGCACAAGGTGAAATTTTGGGCAACAGCAGGTCTGTGATGCTCCTCAATGTTCTGGGCGACACGCGCACTACAATGTCAGTGAGAACAAGAAAAACGACTTT---------TGTCGAACCTACTTGATCAAAAGAGTGGGGAAACCCCGGAATCACATAGACCCACTTGGGACCGAGGATTGCAATTATTGGTCGCGCAACGAGGAATGTCTCGTAGGCGCAGCTCATCAAACTGTGCCGATTACGTCCCTGCCATTTGTACACACCGCCCGTCGTTGTTTCCGATGATGGTGCAATACAGGTGATCGGACAGGCGGTGTTTT-ATCCGCCCGAAAGTTCACCGATATTTCTTCAATAGAGGAAGCAAAAGTCGTAACAAGGTAGCTGTAGGTGAACCTGCAGCTGGATCATTTTCCGATG--------------------------------------------------------------------------------------------------------------------------------------------------------------------------------------------------------------------</ns2:sequence><ns2:name>GQ332354.1_Leishmania_amazonensis_18S_ribosomal_RNA_gene,_complete_sequence;_and_internal_transcribed_spacer_1,_partial_sequence</ns2:name></ns2:Sequence><ns2:Sequence dsseqid="sq28" id="sq27"><ns2:sequence>-GATCTGGTTGATTCTGCCAGTAGTCATATGCTTGTTTCAAGGACTTAGCCATGCATGCCTCAGAATCACTGCATTTGCAGGAATCTGCGCATGGCTCATTACATCAGACGTAATCTGCCGCAAAAATCTTGCGGTTT-CCGCAAAATTGGATAACTTGGCGAAACGCCAAGCTAATACATGAACCAACCGGGTGTTCTCCACTCCAGACGGTG--------------GGCAACCA-TCGTCGTGAGACGCCCAGCGAATGAATGACAGTAAAACCAATGCCTT--C--ACTGGCAGTAACACCCAGCAGTGTTGACTCAATTCATTCCGTGCGAAAGCCGGCTTGT------TCCGGCGTCTTTTGACGAACAACTGCCCTATCAGCTGGTGATGGCCGTGTAGTGGACTGCCATGGCGTTGACGGGAGCGGGGGATTAGGGTTCGATTCCGGAGAGGGAGCCTGAGAAATAGCTACCACTTCTACGGAGGGCAGCAGGCGCGCAAATTGCCCAATGTCAAAACAAAACGATGAGGCAGCGAAAAGAAATAGAGTTGTCAGTCCA---TTTGGATTGTCAT-TTCAATGGGGGATATTTAAACCCATCCAATATCGAGTAACAATTGGAGGACAAGTCTGGTGCCAGCACCCGCGGTAATTCCAGCTCCAAAAGCGTATATTAATGCTGTTGCTGTTAAAGGGTTCGTAGTTGAACTGTGGGCTGTGCAGGTTTGTTCCTGGTCGTCCCGTCCA---TGTCGGATTTGGTGACCCAGGCCCTTGCAGCCCGTGA----ACATTCAAAGAAACAAGAAACACGGGAGTGGTTCCTTTCCTGATTTACGCATGTCATGCATGCCAGGGGGCGTCCGTGATTTTTTACTGTGACTAAAGAAGCGTGACTAAAGCAGTCATTTGACTTGAATTAGAAAGCATGGGATAACAAAGGAGCAGCCTCTAGGCTACCGTTTCGGCTTTTGTTGGTTTTAAAGGTCTATTGGAGATTATGGAGCTGTGCGACAAGTGCTTTCCCATCGCAACTTCG---------------GTTCGGTGTGTGGCG--------------------------CCTTTG-AGG--------------------------GGTTTAGTGCGTCCGGTGCGAGCTCCGGTTCGTCCGGCCGTAACGCCTTTTCAACTCACGGCCTCTAGGAATGAAGGAGGGTAGTTCGGGGGAGAACGTACTGGGGCGTCAGAGGTGAAATTCTTAGACCGCACCAAGACGAACTACAGCGAAGGCATTCTTCAAGGATACCTTCCTCAATCAAGAACCAAAGTGTGGAGATCGAAGATGA-TTAGAGACCATTGTAGTCCACACTGCAAACGATGACACCCATGAATTGGGGATCTTATGGGCCGGCCTGCGGCAGGGTTTACCCTGTGTC-AGCA-----CCGCG-------------CCCGCTTTTACCAACTTACGTATCTTTTCTATT-------------------CGG------CCTTTACCGGCCACCCACGGGAATATCCTCAGCA-CGTTTT-CTGTTTTTTCACGCGAAAGCTTTGAGGTTACAGTCTCAGGGGGGAGTACGTTCGCAAGAGTGAAACTTAAAGAAATTGACGGAATGGCACCACAAGACGTGGAGCGTGCGGTTTAATTTGACTCAACACGGGGAACTTTA-CCAGATCCGGACAGGATGAGGATTGACAGATTGAGTGTTCTTTCTCGATTCCCTGAATGGTGGTGCATGGCCGCTTTTGGTCGGTGGAGTGATTTGTTTGGTTGATTCCGTCAACGGACGAGATCCAAGCTGCCCAGTAGAATTCAGAATTGCCCATAGAATAGCAAACTCATCGGCGGGT------------------------TT--TACCCAACGGTGGGCCGCATTCGGTCGAATTCTTCTCTGCGGGATTCCTTTGTAATTGCACAAGGTGAAATTTTGGGCAACAGCAGGTCTGTGATGCTCCTCAATGTTCTGGGCGACACGCGCACTACAATGTCAGTGAGAACAAGAAAAACGACTTT---------TGTCGAACCTACTTGATCAAAAGAGTGGGGAAACCCCGGAATCACATAGACCCACTTGGGACCGAGGATTGCAATTATTGGTCGCGCAACGAGGAATGTCTCGTAGGCGCAGCTCATCAAACTGTGCCGATTACGTCCCTGCCATTTGTACACACCGCCCGTCGTTGTTTCCGATGATGGTGCAATACAGGTGATCGGACAGGCGGTGTTTT-ATCCGCCCGAAAGTTCACCGATATTTCTTCAATAGAGGAAGCAAAAGTCGTAACAAGGTAGCTGTAGGTGAACCTGCAGCTGGATCATTTT--------------------------------------------------------------------------------------------------------------------------------------------------------------------------------------------------------------------------</ns2:sequence><ns2:name>XR_002460809.1_Leishmania_major_strain_Friedlin_18S_ribosomal_RNA_(SSU)_RNA_rRNA</ns2:name></ns2:Sequence><ns2:Sequence dsseqid="sq30" id="sq29"><ns2:sequence>-GATCTGGTTGATTCTGCCAGTAGTCATATGCTTGTTTCAAGGACTTAGCCATGCATGCCTCAGAATCACTGCATTTGCAGGAATCTGCGCATGGCTCATTACATCAGACGTAATCTGCCGCAAAAATCTTGCGGTTT-CCGCAAAATTGGATAACTTGGCGAAACGCCAAGCTAATACATGAACCAACCGGGTGTTCTCCACTCCAGACGGTG--------------GGCAACCA-TCGTCGTGAGACGCCCAGCGAATGAATGACAGTAAAACCAATGCCTT--C--ACTGGCAGTAACACCCAGCAGTGTTGACTCAATTCATTCCGTGCGAAAGCCGGCTTGT------TCCGGCGTCTTTTGACGAACAACTGCCCTATCAGCTGGTGATGGCCGTGTAGTGGACTGCCATGGCGTTGACGGGAGCGGGGGATTAGGGTTCGATTCCGGAGAGGGAGCCTGAGAAATAGCTACCACTTCTACGGAGGGCAGCAGGCGCGCAAATTGCCCAATGTCAAAACAAAACGATGAGGCAGCGAAAAGAAATAGAGTTGTCAGTCCA---TTTGGATTGTCAT-TTCAATGGGGGATATTTAAACCCATCCAATATCGAGTAACAATTGGAGGACAAGTCTGGTGCCAGCACCCGCGGTAATTCCAGCTCCAAAAGCGTATATTAATGCTGTTGCTGTTAAAGGGTTCGTAGTTGAACTGTGGGCTGTGCAGGTTTGTCCCTGGTCGTCCCGTCCA---TGTCGGATTTGGTGACCCAGGCCCTTGCAGCCCGTGA----ACATTCAAAGAAACAAGAAACACGGGAGTGGTTCCTTTCCTGATTTACGCATGTCATGCATGCCAGGGGGCGTCCGTGATTTTTTACTGTGACTAAAGAAGCGTGACTAAAGCAGTCATTCGACTTGAATTAGAAAGCATGGGATAACAAAGGAGCAGCCTCTAGGCTACCGTTTCGGCTTTTGTTGGTTTTAAAGGTCTATTGGAGATTATGGAGCTGTGCGACAAGCGCTCTCCCATCGCAACTTCG---------------GTTCGGTGTGTGGCG--------------------------CCTTTGGAGG--------------------------GGTTTAGTGCGTCCGGTGCGGGCTCCGGTTCGTCCGGCCGTAACGCCTTTTCAACTCACGGCCTCTAGGAATGAAGGAGGGTAGTTCGGGGGAGAACGTACTGGGGCGTCAGAGGTGAAATTCTTAGACCGCACCAAGACGAACTACAGCGAAGGCATTCTTCAAGGATACCTTCCTCAATCAAGAACCAAAGTGTGGAGATCGAAGATGA-TTAGAGACCATTGTAGTCCACACTGCAAACGATGACACCCATGAATTGGGGATCTTATGGGCCGGCCTGCGGCAGGGTTTACCCTGTGTC-AGCA-----CCGCG-------------CCCGCTTTTACCAACTTACGTATCTTTTCTATT-------------------CGG------CCTTTACCGGCCACCCACGGGAATATCCTCAGCA-CGTTTT-CTGTTTTTTCACGCGAAAGCTTTGAGGTTACAGTCTCAGGGGGGAGTACGTTCGCAAGAGTGAAACTTAAAGAAATTGACGGAATGGCACCACAAGACGTGGAGCGTGCGGTTTAATTTGACCCAACACGGGGAACTTTA-CCAGATCCGGACAGGATGAGGATTGACAGATTGAGTGTTCTTTCTCGATTCCCTGAATGGTGGTGCATGGCCGCTTTTGGTCGGTGGAGTGATTTGTTTGGTTGATTCCGTCAACGGACGAGATCCAAGCTGCCCAGTAGAATTCAGAATTGTCCATAGGATAGCAAACTCATCGGCGGGT------------------------TT--TACCCAACGGTGGGCCGCATTCGGTCGAATTCTTCTCTGCGGGATTCCTTTGTAATTGCACAAGGTGAAATTTTGGGCAACAGCAGGTCTGTGATGCTCCTCAATGTTCTGGGCGACACGCGCACTACAATGTCAGTGAGAACAAGAAAAACGACTTT---------TGTCGAACCTACTTGATCAAAAGAGTGGGGAAACCCCGGAATCACATAGACCCACTTGGGACCGAGGATTGCAATTATTGGTCGCGCAACGAGGAATGTCTCGTAGGCGCAGCTCATCAAACTGTGCCGATTACGTCCCTGCCATTTGTACACACCGCCCGTCGTTGTTTCCGATGATGGTGCAATACAGGTGATCGGACAGGCGGTGTTTT-ATCCGCCCGAAAGTTCACCGATATTTCTTCAATAGAGGAAGCAAAAGTCGTAACAAGGTAGCTGTAGGTGAACCTGCAGCTGGATCATTTT--------------------------------------------------------------------------------------------------------------------------------------------------------------------------------------------------------------------------</ns2:sequence><ns2:name>JX030135.1_Leishmania_braziliensis_isolate_LbrET.rRNA.01_18S_ribosomal_RNA,_partial_sequence</ns2:name></ns2:Sequence><ns2:Sequence dsseqid="sq32" id="sq31"><ns2:sequence>-GATCTGGTTGATTCTGCCAGTAGTCATATGCTTGTTTCAAGGACTTAGCCATGCATGCCTCAGAATCACTGCATTTGCAGGAATCTGCGCATGGCTCATTACATCAGACGTAATCTGCCGCAAAAACCTTGCGGTTT-CCGCAAAATTGGATAACTTGGCGAAACGCCAAGCTAATACATGAACCAACCGGGTGTTCTCCACTCCAGACGGTG--------------GGCAACCA-TCGTCGTGAGACGCCCAGCGAATGAATGACAGTAAAACCAATGCCTT--C--ACTGGCAGTAACACCCAGCAGTGTTGACTCAATTCATTCCGTGCGAAAGCCGGCTTGT------TCCGGCGTCTTTTGACGAACAACTGCCCTATCAGCTGGTGATGGCCGTGTAGTGGACTGCCATGGCGTTGACGGGAGCGGGGGATTAGGGTTCGATTCCGGAGAGGGAGCCTGAGAAATAGCTACCACTTCTACGGAGGGCAGCAGGCGCGCAAATTGCCCAATGTCAAAACAAAACGATGAGGCAGCGAAAAGAAATAGAGTTGTCAGTCCA---TTTGGATTGTCAT-TTCAATGGGGGATATTTAAACCCATCCAATATCGAGTAACAATTGGAGGACAAGTCTGGTGCCAGCACCCGCGGTAATTCCAGCTCCAAAAGCGTATATTAATGCTGTTGCTGTTAAAGGGTTCGTAGTTGAACTGTGGGCTGTGCAGGTTTGTTCCTGGTCGTCCCGTCCA---TGTCGGATTTGGTGACCCAGGCCCTTGCAGCCCGTGA----ACATTCAAAGAAACAAGAAACACGGGAGTGGTTCCTTTCCTGATTTACGCATGTCATGCATGCCAGGGGGCGTCCGTGATTTTTTACTGTGACTAAAGAAGCGTGACTAAAGCAGTCATTTGACTTGAATTAGAAAGCATGGGATAACAAAGGAGCAGCCTCTAGGCTACCGTTTCGGCTTTTGTTGGTTTTAAAGGTCTATTGGAGATTATGGAGCTGTGCGACAAGTGCTTTCCCATCGCAACTTCG---------------GTTCGGTGTGTGGCG--------------------------CCTTTGGAGG--------------------------GGTTTAGTGCGTCCGGTGCGAGCTCCGGTTCGTCCGGCCGTAACGCCTTTTCAACTCACGGCCTCTAGGAATGAAGGAGGGTAGTTCGGGGGAGAACGTACTGGGGCGTCAGAGGTGAAATTCTTAGACCGCACCAAGACGAACTACAGCGAAGGCATTCTTCAAGGATACCTTCCTCAATCAAGAACCAAAGTGTGGAGATCGAAGATGA-TTAGAGACCATTGTAGTCCACACTGCAAACGATGACACCCATGAATTGGGGATCTTATGGGCCGGCCTGCGGCAGGGTTTACCCTGTGTC-AGCA-----CCGCG-------------CCCGCTTTTACCAACTTACGTATCTTTTCTATT-------------------CGG------CCTTTACCGGCCACCCACGGGAATATCCTCAGCA-CGTTTT-CTGTTTTTTCACGCGAAAGCTTTGAGGTTACAGTCTCAGGGGGGAGTACGTTCGCAAGAGTGAAACTTAAAGAAATTGACGGAATGGCACCACAAGACGTGGAGCGTGCGGTTTAATTTGACCCAACACGGGGAACTTTA-CCAGATCCGGACAGGATGAGGATTGACAGATTGAGTGTTCTTTCTCGATTCCCTGAATGGTGGTGCATGGCCGCTTTTGGTCGGTGGAGTGATTTGTTTGGTTGATTCCGTCAACGGACGAGATCCAAGCTGCCCAGTAGAATTCAGAATTGCCCATAGAATAGCAAACTCATCGGCGGGT------------------------TT--TACCCAACGGTGGGCCGCATTCGGTCGAATTCTTCTCTGCGGGATTCCTTTGTAATTGCACAAGGTGAAATTTTGGGCAACAGCAGGTCTGTGATGCTCCTCAATGTTCTGGGCGACACGCGCACTACAATGTCAGTGAGAACAAGAAAAACGACTTT---------TGTCGAACCTACTTGATCAAAAGAGTGGGGAAACCCCGGAATCACATAGACCCACTTGGGACCGAGGATTGCAATTATTGGTCGCGCAACGAGGAATGTCTCGTAGGCGCAGCTCATCAAACTGTGCCGATTACGTCCCTGCCATTTGTACACACCGCCCGTCGTTGTTTCCGATGATGGTGCAATACAGGTGATCGGACAGGCGGTGTTTT-ATCCGCCCGAAAGTTCACCGATATTTCTTCAATAGAGGAAGCAAAAGTCGTAACAAGGTAGCTGTAGGTGAACCTGCAGCTGGATCATTTT--------------------------------------------------------------------------------------------------------------------------------------------------------------------------------------------------------------------------</ns2:sequence><ns2:name>JX030083.1_Leishmania_amazonensis_isolate_LaPH8.rRNA.01_18S_ribosomal_RNA,_partial_sequence</ns2:name></ns2:Sequence><ns2:Sequence dsseqid="sq34" id="sq33"><ns2:sequence>-----------------------GTCATATGCTTGTTTCAAGGACTTAGCCATGCATGCCTCAGAATCACTGCAT-TGCAGGAATCTGCGCATGGCTCATTACATCAGACGTAATCTGCCGCAAAAATCTTGCGGTCT-CCGCAAAATTGGATAACTTGGCGAAACGCCAAGCTAATACATGAACCAACCGGATGTTCTCTGTTCCGGCGGCAG--------------GGCAACCTGCTGCCATGGGACGTCCAGCGAATGAATGAAAGTAAAACCAATGCCTT--C--ACCGGCAGTAACACTCAGAAGTGTTGATTCAATTCATTCCGTGCGAAAGCCGGGTTTTT---TATCCGGCGTCTTTTGACGAACAACTGCCCTATCAGCCAGCGATGGCCGTGTAGTGGACTGCCATGGCGTTGACGGGAGCGGGGGATTAGGGTTCGATTCCGGAGAGGGAGCCTGAGAAATAGCTACCACTTCTACGGAGGGCAGCAGGCGCGCAAATTGCCCAATGTCAAAAAAAAAAGATGAGGCAGCGAAAAGAAATAGAGCCGACAGTGCT---TTTGCATTGTCGTTTTCAATGGGGGATATTTAAACCCATCCAAAATCGAGTAACAATTGGAGGACAAGTCTGGTGCCAGCACCCGCGGTAATTCCAGCTCCAAAAGCGTATATTAATGCTGTTGCTGTTAAAGGGTTCGTAGTTGAATTGAGGGCCTCTAAGGCGCAATGGTTT-AGTCCCATCCA---C-TTCGGATTGGTGACCCATGCCCTTGTGGTCCGTGAACAGACATATTCAGAAACAAAAAACACGGGAGTGGTACCTTTTCTGATTATCGCATGTCATGCATGCCAGAGGGCGCCCGTGATTTTTTACTGTGACTAAAAAAGTGTGACCAAAGCAGTCATTCGACTTGAATTAGAAAGCATGGGATAACAAAGGAGCAGCCTCTGGGCCACCGTTTCGGCTTTTGTTGGTTTTAAAAGTCCATTGGAGATTATGGGGCAGTGTGACAAGCGGCTGGGTGGTTATTCCACACACGCACACTCCTTTTTTGGATGTGTGTCTCGTGTGTGGCACT--------CGTCGCCTTTGTGGGAAATCCGTGTGGCACTTGTTTGGTGTTGTTGGCAGACTTCGGTCTTGCCTTCACAGCACATGTGTCATGCCTTCCCTCAACTCACGGCATCCAGGAATGAAGGAGGGTAGTTCGGGGGAGAACGTACTGGTGCGTCAGAGGTGAAATTCTTAGACCGCACCAAGACGAACTACAGCGAAGGCATTCTTCAAGGATACCTTCCTCAATCAAGAACCAAAGTGTGGGGATCGAAGATGA-TTAGAGACCATTGTAGTCCACACTGCAAACGATGACACCCATGAATTGGGGAGTTTTTGGTCGTAGGCGTGGTCGGGCTTGATTATATTA-TTTTTCATCCCGTTCCTCGTCTCGCCAATGAATATATTAAATTTACGTGCATATTCTTTTTGGTCTT------------CGTCTTTTTACGGCGAGGACCTTTAACGGGAATATCCTCAGCA-CGTTATCTGACTTCTTCACGCGAAAGCTTTGAGGTTACAGTCTCAGGGGGGAGTACGTTCGCAAGAGTGAAACTTAAAGAAATTGACGGAATGGCACCACAAGACGTGGAGCGTGCGGTTTAATTTGACTCAACACGGGGAACTTTA-CCAGATCCGGACAGGGTGAGGATTGACAGATTGAGTGTTCTTTCTCGATCCCCTGAATGGTGGTGCATGGCCGCTTTTGGTCGGTGGAGTGATTTGTTTGGTTGATTCCGTCAACGGACGAGATCCAAGCTGCCCAGTAGGATTCAGAATTGCCCATAGGATAGCAATCCCTTCCGCGGGT------------------------TT--TACCCAAGGGGGGGCGGTATTCGCTTGTATCCTTCTCTGCGGGATTCCTTGTT--TTGCGCAAGGTGAGATTTTGGGCAACAGCAGGTCTGTGATGCTCCTCAATGTTCTGGGCGACACGCGCACTACAATGTCAGTGAGAACAAGAAAAACGACTCT---------TGTCGGACCTACTTGATCAAAAGAGTGGGAAAACCCCGGAATCACGTAGACCCACTTGGGACCGAGTATTGCAATTATTGGTCGCGCAACGAGGAATGTCTCGTAGGCGCAGCTCATCAAACTGTGCCGATTACGTCCCTGCCATTTGTACACACCGCCCGTCGTTGTTTCCGATGATGGTGCAATACAGGTGATCGGACAGTCGAGTGCTTCACTTGACCGAAAGTTCACCGATATTTCTTCAATAGAGGAAGCAAAAG----------------------------------------------------------------------------------------------------------------------------------------------------------------------------------------------------------------------------------------------------------------------</ns2:sequence><ns2:name>AF303659.1_Trypanosoma_cruzi_strain_Silvio_X10_cl1_18S_ribosomal_RNA_gene,_complete_sequence</ns2:name></ns2:Sequence><ns2:Sequence dsseqid="sq36" id="sq35"><ns2:sequence>-------------------------CATATGCTTGTTTCAAGGACTTAGCCATGCATGCCTCAGAATCACTGCAT-TGCAGGAATCTGCGCATGGCTCATTACATCAGACGTAATCTGCCGCCAAAATTTTGCGGTCT-CCGCATTACTGGATAACTTGGCGAAACGCCAAGCTAATACATGAACCAATCGGACGCTCTCTTTTTCTATGTCGCGGCTTGTGTTTACGCACTTGTCGTGGCGATGGGACGTCCAGCGAATGAATGAAATTAGAACCAACGCCTCCACCCGGGGGCAGTAACACTCAGACGTGTTGACTCAATTCATTCCGTGCGAAAGCCGAGCCTTGTTGCT--CGGCGTCTACTGACGAACAACTGCCCTATCAGCCAGTGATGGCCGTGTAGTGGACTGCCATGGCGTTGACGGGAGCGGGGGATTAGGGTTCGATTCCGGAGAGGGAGCCTGAGAAATAGCTACCACTTCTACGGAGGGCAGCAGGCGCGCAAATTGCCCAATGTCGAAAAAATACGATGAGGCAGCGAAAAGAAATAGAGCCGACCGTG-CCCTAGTGCATGGTTGTTTTCAATGGGGGATACTCAAACCCATCCAATATCGAGTAACAATTGGAGGACAAGTCTGGTGCCAGCACCCGCGGTAATTCCAGCTCCAAAAGCGTATATTAATGCTGTTGCTGTTAAAGGGTTCGTAGTTGAACTGTGGGCCACGTAGTTTTGTGCCGTGCCAGTCCCGTCCACCTCGGACGTGTTTTGACCCACGCCCTCGTGGCCCGTGAACACACTC----AGATACAAGAAACACGGGAGCGGTTCCTCCTCACTTTCACGCAT-GTCATGCATGCGAGGGGGCGTCCGTGAATTTTACTGTGACCAAAAAAGTGCGACCAAAGCAGTCTGCCGACTTGAATTACAAAGCATGGGATAACGAAGCATCAGCCCTGGGGCCACCGTTTCGGCTTTTGTTGGTTTTAGAAGTCCTTGGGAGATTATGGGGCCGCGTGCCTTGGGTCGGTGTTTCGTGTCTCATTTTTGTGGC--------------------GCGCACATTCGG------------------------------------------------------------------------CT-CTTCGTGATGTTTTTTTACATTCATTGCGACGCGCGGCTTCCAGGAATGAAGGAGGGTAGTTCGGGGGAGAACGTACTGGTGCGTCAGAGGTGAAATTCTTAGACCGCACCAAGACGAACTACAGCGAAGGCATTCTTCAAGGATACCTTCCTCAATCAAGAACCAAAGTGTGGGGATCAAAGATGA-TTAGAGACCATTGTAGTCCACACTGCAAACCATGACACCCATGA-ATTGGGGAACATCATTGGGTGCCCGTGTGGCGGCCTTTTGTGCCGACCCTCGGCCCC--AATT--------------TATTTATCAATTTACGTGCCTATTCTATCACCCCCGGTTCCCTC----TTTTGAGGTTCTTCCGGGGTTTTTTACGGGAATATCCTCAGC--ACGTTTCTTACTTCTTCACGCGAAAGCTTGGAGGTTACAGTCTCAGGGGGGAGTACGTTCGCAAGAGTGAAACTTAAAGAAATTGACGGAATGGCACCACAAGACGTGGAGCGTGCGGTTTAATTTGACTCAACACGGGGAACTTTA-CCAGATCCGGACAGGGTGAGGATTGACAGATGGAGTGTTCTTTCTCGATCCCCTGAATGGTGGTGCATGGCCGCTTTTGGTCGGTGGAGTGATTTGTTTGGTTGATTCCGTCAACGGACGAGATCCAAGCTGCCCAGTAGGTGCCGGGATTGTCCACACAGGACAGCAGTCCCTCCGGCGGGGATTTTTTCCCCAACGGTGGTCGTCATC-----------C--TTCTTTTTACAGGCCCCTTCTCTGCGGGATTCCTTGCTTTTCGCGCAAGGTGAGATTTTGGGCAACAGCAGGTCTGTGATGCTCCTCAATGTTCTGGGCGACACGCGCACTACAATGTCAGTGAGAACAAGAGTCCGAGCGGCACTTCACAATGTCGCTCCCGCTTGATCAAAAGAGCGGGGAAACCACGGAATCACGTAGACCCACTTGGGACCGAGTATTGCAATTATTGGTCGCGCAACGAGGAATGTCTCGTAGGCGCAGCTCATCAAACTGTGCCGATTACGTCCCTGCCATTTGTACACACCGCCCGTCGTTGTTTCCGATGATGGTGCAATACAGGTGATCGGACCGTCGCTCGTCTCGGGCGACCGAAAGTTCACCGATATTGCTTCAATAGAGGAAGCAAAAGTC--------------------------------------------------------------------------------------------------------------------------------------------------------------------------------------------------------------------------------------------------------------------</ns2:sequence><ns2:name>KX007996.1_Trypanosoma_brucei_gambiense_isolate_Tgb1_18S_ribosomal_RNA_gene,_partial_sequence</ns2:name></ns2:Sequence><ns2:Sequence dsseqid="sq38" id="sq37"><ns2:sequence>-------------------------CATATGCTTGTTTCAAGGACTTAGCCATGCATGCCTCAGAATCACTGCAT-TGCAGGAATCTGCGCATGGCTCATTACATCAGACGTAATCTGCCGCCAAAATTTTGCGGTCT-CCGCATTACTGGATAACTTGGCGAAACGCCAAGCTAATACATGAACCAATCGGACGCTCTCTTTTTCTATGTCGCGGCTTGTGTTTACGCACTTGTCGTGGCGATGAGACGTCCAGCGAATGAATGAAATTAGAACCAACGCCTCCACCCGGGGGCAGTAACACTCAGACGTGTTGACTCAATTCATTCCGTGCGAAAGCCGAGCCTTGTTGCT--CGGCGTCTACTGACGAACAACTGCCCTATCAGCCAGTGATGGCCGTGTAGTGGACTGCCATGGCGTTGACGGGAGCGGGGGATTAGGGTTCGATTCCGGAGAGGGAGCCTGAGAAATAGCTACCACTTCTACGGAGGGCAGCAGGCGCGCAAATTGCCCAATGTCGAAAAAATACGATGAGGCAGCGAAAAGAAATAGAGCCGACCGTG-CCCTAGTGCATGGTTGTTTTCAATGGGGGATACTCAAACCCATCCAATATCGAGTAACAATTGGAGGACAAGTCTGGTGCCAGCACCCGCGGTAATTCCAGCTCCAAAAGCGTATATTAATGCTGTTGCTGTTAAAGGGTTCGTAGTTGAACTGTGGGCCACGTAGTTTTGTGCCGTGCCAGTCCCGTCCACCTCGGACGTGTTTTGACCCACGCCCTCGTGGCCCGTGAACACACTC----AGATACAAGAAACACGGGAGCGGTTCCTCCTCACTTTCACGCAT-GTCATGCATGCGAGGGGGCGTCCGTGAATTTTACTGTGACCAAAAAAGTGCGACCAAAGCAGTCTGCCGACTTGAATTACAAAGCATGGGATAACGAAGCATCAGCCCTGGGGCCACCGTTTCGGCTTTTGTTGGTTTTAGAAGTCCTTGGGAGATTATGGGGCCGCGTGCCTTGGGTCGGTGTTTCGTGTCTCATTTTTGTGGC--------------------GCGCACATTCGG------------------------------------------------------------------------CT-CTTCGTGATGTTTTTTTACATTCATTGCGACGCGCGGCTTCCAGGAATGAAGGAGGGTAGTTCGGGGGAGAACGTACTGGTGCGTCAGAGGTGAAATTCTTAGACCGCACCAAGACGAACTACAGCGAAGGCATTCTTCAAGGATACCTTCCTCAATCAAGAACCAAAGTGTGGGGATCAAAGATGA-TTAGAGACCATTGTAGTCCACACTGCAAACCATGACACCCATGA-ATTGGGGAACATCATTGGGTGCCCGTGTGGCGGCCTTTTGTGCCGACCCTCGGCCCC--AATT--------------TATTTATCAATTTACGTGCCTATTCTATCACCCCCGGTTCCCTC----TTTTGAGGTTCTTCCGGGGTTTTTTACGGGAATATCCTCAGC--ACGTTTCTTACTTCTTCACGCGAAAGCTTGGAGGTTACAGTCTCAGGGGGGAGTACGTTCGCAAGAGTGAAACTTAAAGAAATTGACGGAATGGCACCACAAGACGTGGAGCGTGCGGTTTAATTTGACTCAACACGGGGAACTTTA-CCAGATCCGGACAGGGTGAGGATTGACAGATGGAGTGTTCTTTCTCGATCCCCTGAATGGTGGTGCATGGCCGCTTTTGGTCGGTGGAGTGATTTGTTTGGTTGATTCCGTCAACGGACGAGATCCAAGCTGCCCAGTAGGTGCCGGGATTGTCCACACAGGACAGCAGTCCCTCCGGCGGGGATTTTTTCCCCAACGGTGGTCGTCATC-----------C--TTCTTTTTACAGGCCCCTTCTCTGCGGGATTCCTTGCTTTTCGCGCAAGGTGAGATTTTGGGCAACAGCAGGTCTGTGATGCTCCTCAATGTTCTGGGCGACACGCGCACTACAATGTCAGTGAGAACAAGAGTCCGAGCGGCACTTCACAATGTCGCTCCCGCTTGATCAAAAGAGCGGGGAAACCACGGAATCACGTAGACCCACTTGGGACCGAGTATTGCAATTATTGGTCGCGCAACGAGGAATGTCTCGTAGGCGCAGCTCATCAAACTGTGCCGATTACGTCCCTGCCATTTGTACACACCGCCCGTCGTTGTTTCCGATGATGGTGCAATACAGGTGATCGGACCGTCGCTCGTCTCGGGCGACCGAAAGTTCACCGATATTGCTTCAATAGAGGAAGCAAAAGTC--------------------------------------------------------------------------------------------------------------------------------------------------------------------------------------------------------------------------------------------------------------------</ns2:sequence><ns2:name>KX007997.1_Trypanosoma_brucei_rhodesiense_isolate_Tbr_18S_ribosomal_RNA_gene,_partial_sequence</ns2:name></ns2:Sequence><ns2:Sequence dsseqid="sq40" id="sq39"><ns2:sequence>-----------------------GTCATATGCTTGTTTCAAGGACTTAGCCATGCATGCCTCAGAATCACTGCAT-TGCAGGAATCTGCGCATGGCTCATTACATCAGACGTAATCTGCCGCCAAAATCTTGCGGTCT-CCGCATTATTGGATAACTTGGCGAAACGCCAAGCTAATACATGAACCTAAGGGACGCTCCCTGCTACGGCCGCGG--------------GGTGACTCGCGGTCACGGGACGTCCTGCGAATGAATGAAATTAAGACCAACGCCCCCACCCGGGGGCAGTAACACCCAGACGTGTTGACTCAATTCATTCCGTGCGAAAGCCGGTCCTTCTTGGTGCCGGCGTGTGCTGACGAACAACTGCCCTATCAGCCAGTGATGGCCGTGTAGTGGACTGCCATGGCGTTGACGGGAGCGGGGGATTAGGGTTCGATTCCGGAGAGGGAGCCTGAGAAATAGCTACCACTTCTACGGAGGGCAGCAGGCGCGCAAATTGCCCAATGTCGAAAAAAAACGATGAGGCAGCGAAAAGAAATAGAGCCGACCGTGCCTTTTGTGCACGGTCGTTTTCAATGGGGGATATTTAAACCCATCCAACATCGAGTAACCATTGGAGGACAAGTCTGGTGCCAGCACCCGCGGTAATTCCAGCTCCAAAAGCGTATATTAATGCTGTTGCTGTTAAAGGGTTCGTAGTTGAACTGTGGGCGTTGTGCAGGTGCCGTGTCCGTCCCAC--CC---GACTTGGGGTGGTGACCCACGCCCTCGGCGCCCGTGAACACA--C----AGAAACGAGAAACACGGGAGCGGTCCCCCACTCAT-TTTACGCAT--GTCATGCATGCGGGGGCGTCCGTGATTTTTACTGTGACTAAAAAAGTGCGACCAAAGCAGTCCGCCGACTTGAATTACAAAGCATGGGATAACAAAGCACCAGCCCTAGGGCCACCGTTTCGGCTTTTGTTGGTTTTAGAAGTCCTTGGGAGATTATGGCATCGCGTGCCCGCGCTGTGCGCCGCCCCCCTCCTTCCACGGAGG-----------TGTGTGGCGGGCCGCCCGGCGTCC------------------TCGTCGTGTGTGTGCCCTCC--------------------------TCCCCTTTTTGGGGTGTGTTGGTGTGTCACCACGTCGACGCGCGGTGCCAGGAATGAAGGAGGGTAGTTCGGGGGAGAACGTACTGGTGCGTCAGAGGTGAAATTCTTAGACCGCACCAAGACGAACTACAGCGAAGGCATTCTTCAAGGATACCTTCCTCAATCAAGAACCAAAGTGTGGGGATCAAAGATGA-TTAGAGACCATTGTAGTCCACACTGCAAACCATGACACCCATGAATTGGGGACCACCTGGCTTGCACG--GCACGGTGCTTGCGCCGATT--TGCCTGTGCG--GTCA--------------CGACAAACAACTTACGTGTCTATTCTGCTGCCGCACGTTCGCCCCTTATTTTTTAAGGGGTTTGTGCGGTTGAACGGGAATATCCTCAGCACGTCGTTTACATTTTTTCACGCGAAAGCTTTGAGGTTACAGTCTCAGGGGGGAGTACGTTCGCAAGAGTGAAACTTAAAGAAATTGACGGAATGGCACCACAAGACGTGGAGCGTGCGGTTTAATTTGACTCAACACGGGGAACTTTA-CCAGATCCGGACAGGGTGAGGATTGACAGATTGAGTGTTCTTTCTCGATCCCCTGAATGGTGGTGCATGGCCGCTTTTGGTCGGTGGAGTGATTTGTTTGGTTGATTCCGTCAACGGACGAGATCCAAGCTGCCCAGTAGGGCCCGTGATTGTCCACACAGGACAGCCTACCGTCGTGGGCACAGTGTGTTCCTTCTGGGGGCATCTCTGTGCTCCATGGCGGCGCTATCACACGGGGTCCTTCTCTGCGGGATTCC--TTGCCCCGCGCAAGGTGAGATTTTGGGCAACAGCAGGTCTGTGATGCTCCTCAATGTTCTGGGCGACACGCGCACTACAATGTCAGTGAGAACAAGAGTTACCGCGGCGTT------TGCCGCTCCCGCTTGATCAAAAGAGCGGGGAAACCACGGAATCACGTAGACCCACTTGGGACCGAGTATTGCAATTATTGGTCGCGCAACGAGGAATGTCTCGTAGGCGCAGCTCATCAAACTGTGCCGATTACGTCCCTGCCATTTGT-------------------------------------------------------------------------------------------------------------------------------------------------------------------------------------------------------------------------------------------------------------------------------------------------------------------------------------------------------------------------------------</ns2:sequence><ns2:name>KP307026.1_Trypanosoma_congolense_'dzanga-sangha'_isolate_G34_18S_ribosomal_RNA_gene,_partial_sequence</ns2:name></ns2:Sequence><ns2:Sequence dsseqid="sq42" id="sq41"><ns2:sequence>-GATCTGGTTGATTCTGCCAGTAGTCATATGCTTGTTTCAAGGACTTAGCCATGCATGCCT-AGAATCACTGCAT-TGCAGGAATCTGCGCATGGCTCATTACATCAGACGTAATCTGCCGCCAAAATTTTGCGGTCT-CCGCATTACTGGATAACTTGGCGAAACGCCAAGCTAATACATGAACCAATCGGACGCTCTCTTTTTCTATGTCGCGGCTTGTGTTTACGCACTTGTCGTGGCGATGGGACGTCCAGCGAATGAATGAAATTAGAACCAACGCCTCCACCCGGGGGCAGTAACACTCAGACGTGTTGACTCAATTCATTCCGTGCGAAAGCCGAGCCTTGTTGCT--CGGCGTCTACTGACGAACAACTGCCCTATCAGCCAGTGATGGCCGTGTAGTGGACTGCCATGGCGTTGACGGGAGCGGGGGATTAGGGTTCGATTCCGGAGAGGGAGCCTGAGAAATAGCTACCACTTCTACGGAGGGCAGCAGGCGCGCAAATTGCCCAATGTCGAAAAAATACGATGAGGCAGCGAAAAGAAATAGAGCCGACCGTGC-CCTAGTGATGGGTTGTTTTCAATGGGGGATACTCAAACCCATCCAATATCGAGTAACAATTGGAGGACAAGTCTGGTGCCAGCACCCGCGGTAATTCCAGCTCCAAAAGCGTATATTAATGCTGTTGCTGTAA-AGGGTTCGTAATTGAACTGTGGGCCACGTAGTTTTGTGCCGTGCCAGTCCCGTCCACCTCGGACGTGTTTTGACCCACGCCTTCGTGGCCCGTGAACACACTC----AGATACAAGAAACACGGGAGCGGGTCCTCCTCACTTTACG--CATGTCATGCATGCGAGGGGGCGTCCGTGAATTTTACTGTGACCAAAAAAGTGCGACCAAAGCAGTCTGCCGACTTGAATTACAAAGCATGGGATAACGAAGCATCAGCCCTGGGGCCACCGTTTCGGCTTTTGTTGGTTTTAGAAGTCCTTGGGAGATTATGGGGCCGCGTGCCTTGGGTCGGTGTTTCGTGTCTCATTTTTGTGGC--------------------GCGCACATTCGG------------------------------------------------------------------------CT-CTTCGTGATGTTTTTTTACATTCATTGCGACGCGCGGCTTCCAGGAATGAAGGAGGGTAGTTCGGGGGAGAACGTACTGGTGCGTCAGAGGTGAAATTCTTAGACCGCACCAAGACGAACTACAGCGAAGGCATTCTTCAAGGATACCTTCCTCAATCAAGAACCAAAGTGTGGGGATCAAAGATGGATTAGAGACCATTGTAGTCCACACTGCAAACCATGACACCCAT-GAATTGGGGAACATCATTGGGTGCCCGTGTGGCGGCCTTTTGTGCCGACCCTCGGCCCC--AATT--------------TATTTATCAATTAACGTGCCTATTCTATCACCCCCGGTTCCCTC----TTTTGAGGTTCTTCCGGGGTTTTTTACGGGAATATCCTCAGC--ACGTTTTTTATTTTTTCACGCGAAAGCTTGGAGGTTACAGTCTCAGGGGGAAGTACGTTCGCAAGAGTGAAACTTAAAGAAATTGACGGAATGGCACCACAAGACGTGGAGCGTGCGGTTTAATTTGACTCAACACGGGGAACTTTACCCAGATCCGGACAGGGTGAGGATTGACAGATGGAGTGTTCTTTCTCGATCCCCTGAATGGTGGTGCATGGCCGCTTTTGGTCGGTGGAGTGATTTGTTTGGTTGATTCCGTCAACGGACGAGATCCAAGCTGCCCAGTAGGTGCCGGGATTGTCCACACAGGACAGCAGTCCCTCCGGCGGGGATTTTTTCCCCAACGGTGGTCGTCATC-----------C--TTCTTTTTACAGGCCCCTTCTCTGCGGGATTCCTTGCTTTTCGCGCAAGGTGAGATTTTGGGCAACAGCAGGTCTGTGATGCTCCTCAATGTTCTGGGCGACACGCGCACTACAATGTCAGTGAGAACAAGAGTCCGAGCGGCACTTCACAATGTCGCTCCCGCTTGATCAAAAGAGCGGGGAAACCACGGAATCACGTAGACCCACTTGGGACCGAGTATTGCAATTATTGGTCGCGCAACGAGGAATGTCTCGTAGGCGCAGCTCATCAAACTGTGCCGATTACGTCCCTGCCATTTGTACACACCGCCCGTCGTTGTTTCCGATGATGGTGCAATACAGGTGATCGGACCGTCGCTCGTCTCGGGCGACCGAAAGTTCACCGATATTGCTTCAATAGAGGAAGCAAAAGTCGTAACAAGGTAGCTGTAGGTGAACCTGCAGCTGGATCATTT---------------------------------------------------------------------------------------------------------------------------------------------------------------------------------------------------------------------------</ns2:sequence><ns2:name>AY912268.1_Trypanosoma_evansi_evansi_strain_KAI_18S_ribosomal_RNA_gene,_partial_sequence</ns2:name></ns2:Sequence><ns2:Sequence dsseqid="sq44" id="sq43"><ns2:sequence>-GATCTGGTTGATTCTGCCAGTAGTCATATGCTTGTTTCAAGGACTTAGCCATGCATGCCTCAGAATCACTGCAT-TGCAGGAATCTGCGCATGGCTCATTACATCAGACGTAATCTGCCGCCAAAATTTTGCGGTCT-CCGCATTACTGGATAACTTGGCGAAACGCCAAGCTAATACATGAACCAATCGGACGCTCTCTTTTTCTATGTCGCGGCTTGTGTTTACGCACTTGTCGTGGCGATGGGACGTCCAGCGAATGAATGAAATTAGAACCAACGCCTCCACCCGGGGGCAGTAACACTCAGACGTGTTGACTCAATTCATTCCGTGCGAAAGCCGAGCCTTGTTGTT--CGGCGTCTACTGACGAACAACTGCCCTATCAGCCAGTGATGGCCGTGTAGTGGACTGCCATGGCGTTGACGGGAGCGGGGGATTAGGGTTCGATTCCGGAGAGGGAGCCTGAGAAATAGCTACCACTTCTACGGAGGGCAGCAGGCGCGCAAATTGCCCAATGTCGAAAAAATACGATGAGGCAGCGAAAAGAAATAGAGCCGACCGTGGCCCTAGTGCATGGTTGTTTTCAATGGGGGATACTCAAACCCATCCAATATCGAGTAACAATTGGAGGACAAGTCTGGTGCCAGCACCCGCGGTAATTCCAGCTCCAAAAGCGTATATTAATGCTGTTGCTGTTAAAGGGTTCGTAATTGAACTGTGGGCCACGTAATTTTGTGCCGTGCCAGTCCCGTCCCCCTCGGACGTGTTTTGACCCACGCCCTCGTGGCCCGTGAACACCCTC----AGATACAAGAAACACGGGAGCGGGTCCTCCTCACTTTCACGCATGGTCATGCATGCGAGGGGGCGTCCGTGAATTTTACTGTGACCAAAAAAGTGCGACCAAAGCAGTCTGCCGACTTGAATTACAAAGCATGGGATAACGAAGCATCAGCCCTGGGGCCACCGTTTCGGCTTTTGTTGGTTTTAGAAGTCCTTGGGAGATTATGGGGCCGCGTGCCTTGGGTCGGTGTTTCGTGTCTCATTTTTGTGGC--------------------GCGCACATTCGG------------------------------------------------------------------------CT-CTTCGTGATGTTTTTTTACATTCATTGCGACGCGCGGCTTCCAGGAATGAAGGAGGGTAGTTCGGGGGAGAACGTACTGGTGCGTCAGAGGTGAAATTCTTAGACCGCACCAAGACGAACTACAGCGAAGGCATTCTTCAAGGATACCTTCCTCAATCAAGAACCAAAGTGTGGGGATCAAAGATGA-TTAGAGACCATTGTAGTCCACACTGCAAACCATGACACCCATGGAATTGGGGAACATCATTGGGTGCCCGTGTGGCGGCCTTTTGTGCCGACCCTCGGCCCC--AATT--------------TATTTATCAATTTACGTGCCTATTCTATCACCCCCGGTTCCCTC----TTTTGAGGTTCTTCCGGGGTTTTTTACGGGAATATCCTCAGC--ACGTTTCTTACTTCTTCACGCGAAAGCTTGGAGGTTACAGTCTCAGGGGGTAGTACGTTCGCAAGAGTGAAACTTAAAGAAATTGACGGAATGGCACCACAAGACGTGGAGCGTGCGGTTTAATTTGACTCAACACGGGGAACTTTA-CCAGATCCGGACAGGGTGAGGATTGACAGATGGAGTGTTCTTTCTCGATCCCCTGAATGGTGGTGCATGGCCGCTTTTGGTCGGTGGAGTGATTTGTTTGGTTGATTCCGTCAACGGACGAGATCCAAGCTGCCCAGTAGGTGCCGGGATTGTCCACACAGGACAGCAGTCCCTCCGGCGGGGATTTTTTCCCCAACGGTGGTCGTCATC-----------C--TTCTTTTTACAGGCCCCTTCTCTGCGGGATTCCTTGCTTTTCGCGCAAGGTGAGATTTTGGGCAACAGCAGGTCTGTGATGCTCCTCAATGTTCTGGGCGACACGCGCACTACAATGTCAGTGAGAACAAGAGTCCGAGCGGCACTTCACAATGTCGCTCCCGCTTGATCAAAAGAGCGGGGAAACCACGGAATCACGTAGACCCACTTGGGACCGAGTATTGCAATTATTGGTCGCGCAACGAGGAATGTCTCGTAGGCGCAGCTCATCAAACTGTGCCGATTACGTCCCTGCCATTTGTACACACCGCCCGTCGTTGTTTCCGATGATGGTGCAATACAGGTGATCGGACCGTCGCTCGTCTCGGGCGACCGAAAGTTCACCGATATTGCTTCAATAGAGGAAGCAAAAGTCGTAACAAGGTAGCTGTAGGTGAACCTGCAGCTGGATCATTT---------------------------------------------------------------------------------------------------------------------------------------------------------------------------------------------------------------------------</ns2:sequence><ns2:name>AY912269.1_Trypanosoma_evansi_evansi_strain_Sam_18S_ribosomal_RNA_gene,_partial_sequence</ns2:name></ns2:Sequence><ns2:Sequence dsseqid="sq46" id="sq45"><ns2:sequence>TGATCTGGTTGATTCTGCCAGTAGTCATATGCTTGTTTCAAGGACTTAGCCATGCATGCCTCAGAATCACTGCAT-TGCAGGAATCTGCGCATGGCTCATTACATCAGACGTAATCTGCCGCAAAAATCTTGCGGTCT-CCGCAACATTGGATAACTTGGCGAAACGCCAAGCTAATACATGAACCAACCGGATGTTCTCTGTTTCGGCGGTGG--------------GGCAACTCGCCGCCATGGGATGTCCAGCGAATGAATGAAAG-AAAACCAATGCCTT--C--ACCGGCAGTAACACCCAGAAGTGTTGATTCAATTCATTCCGTGCGAAAGCTGGGTTTT----TTCCTGGCGTCTTTTGACGAACAACTGCCCTATCAGCCAGCGATGGCCGTGTAGTGGACTGCCATGGCGTTGACGGGAGCGGGGGATTAGGGTTCGATTCCGGAGAGGGAGCCTGAGAAATAGCTACCACTTCTACGGAGGGCAGCAGGCGCGCAAATTGCCCAATGTCAAAAAAAAACGATGAGGCAGCGAAAAGAAATAGAGCCGACAGTGCT---T-TGCATTGTCGTTTTCAATGGGGGATATTTAAACCCATCCAAAATCGAGTAACAATTGGAGGACAAGTCTGGTGCCAGCACCCGCGGTAATTCCAGCTCCAAAAGCGTATATTAATGCTGTTGCTGTTAAAGGGTTCGTAGTTGAATTGTGGGCCTTCGAGGCGCAATGGTTTAG-TCCCGTCCA----CTTCGGATTGGTGACCCATGCCCTTGAGGTCCGTGAACACTCAG------AAACAAAAAACACGG-GAGTGGTACCTCTCTGATTTTCGCATGTCATGCATGCCAGGGGGCGCCCGTGATTTTTTACTGTGACTAAAAAAGTGTGACCAAAGCAGTCATTCGACTTGAATTAGAAAGCATGGGATAACAAAGGAGCAGCCTATGGGCCACCGTTTCGGCTTTTGTTGGTTTTAAAAGTCCATTGGAGATTATGGGGCAGTGTGACAAGCGGCTGGGTGATTTCCCCTTCAATGGGGTACACTCGT-CGCCTTTGTGGGAAATCAGTGACGGTAGTGCTGCTGTATTGTTTGTTGTACGTATGTCTGGACACCTT--TTCGGTGCCCAGGCCGACGTACGGCGCATTACACACACACTGCCTTCGCCTTCCCTCAACTCACGGCATCCAGGAATGAAGGAGGGTAGTTCGGGGGAGAACGTACTGGTGCGTCAGAGGTGAAATTGTTAGACCGCACCAAGACGAACTACAGCGAAGGCATTCTTCAAGGATACCTTCCTCAATCAAGAACCAAAGTGTGGGGATCGAAGATGA-TTAGAGACCATTGTAGTCCACACTGCAAACGATGACACCCATGAATTGGGGAGTTTTTGGTCGTTAGGCAAGGTCGAGTTCACCTCGCTC-C---------------TTGTCTCGCCA---ATGAATATCAATTTACGTGCATATTCTTTATGGTCCT------------C--TCGCTCTCGCGGGAGACCTTTAACGGGAATATCCTCAGCA-CGTTATCTGACTTCTTCACGCGAAAGCTTTGAGGTTACAGTCTCAGGGGGGAGTACGTTCGCAAGAGTGAAACTTAAAGAAATTGACGGAATGGCACCACAAGACGTGGAGCGTGCGGTTTAATTTGACTCAACACGGGGAACTTTA-CCAGATCCGGACAGGGTGAGGATTGACAGATTGAGTGTTCTTTCTCGATCCCCTGAATGGTGGTGCATGGCCGCTTTTGGTCGGTGGAGTGATTTGTTTGGTTGATTCCGTCAACGGACGAGATCCAAGCTGCCCAGTAGGATTCAGAATTGCCCATAGGATAGCAATCCCTTCCGCGGGT------------------------TT--TACCTAAGGGGGGGCGGTATTCGTTTGTATCCTTCTTTGCGGGATTCCTTGTT--TCGCGCAAGGTGAGATTTTGGGCAACAGCAGGTCTGTGATGCTCCTCAATGTTCTGGGCGACACGCGCACTACAATGTCAGTGAGAACAAGAAAAACGACGCT---------TGTCGGACCTACTTGATCAAAAGAGTGGGAAAACCCCGGAATCACGTAGACCCACTTGGGACCGAGTATTGCAATTATTGGTCGCGCAACGAGGAATGTCTCGTAGGCGCAGCTCATCAAACTGTGCCGATTACGTCCCTGCCATTTGTACACACCGCCCGTCGTTGTTTCCGATGATGGTGCAATACAGGTGATCGGACAGTCGAGTGTCTCATTCGACCGAAAGTTCACCGATATTTCTTCAATAGAGGAAGCAAAAGTCGTAACAAGGTAGCTGTAGGTGAACCTGCAGCTGGATCA------------------------------------------------------------------------------------------------------------------------------------------------------------------------------------------------------------------------------</ns2:sequence><ns2:name>FJ900242.2_Trypanosoma_rangeli_isolate_TryCC_643_18S_ribosomal_RNA_gene,_complete_sequence;_kinetoplast</ns2:name></ns2:Sequence><ns2:Sequence dsseqid="sq48" id="sq47"><ns2:sequence>-GATCTGGTTGATTCTGCCAGTAGTCATATGCTTGTTTCAAGGACTTAGCCATGCATGCCTCAGAATCACTGCAC-TGCAGGAATCTGCGCATGGCTCATTACATCAGACGTAATCTGCCGCAATCACTTTGCGGTCCTCCGCATTACTGGATAACTTGGCGAAACGCCAAGCTAATACATGAGCCAACGGGCGC-TCCCTGCTCCGGCGGCGG--------------GGCAACCCGCCGTCATGGGACGCCCCGCGAATGAGTGACATTAAAACCAACGCCCG--CA-CAGGGCAGTACCCACCAGACGTGTTGACTCAATTCATTCCGTGCGAAAGCCGGCC-------CGTCCGGCGTCTTTTGACGAACAACTGCCCTATCAGCCAGTGATGGCCGTGTAGTGGACTGCCATGGCGTTGACGGGAGCGGGGGATTAGGGTTCGATTCCGGAGAGGGAGCCTGAGAAATAGCTACCACTTCTACGGAGGGCAGCAGGCGCGCAAATTGCCCAATGTCGAGACCGAACGATGAGGCAGCGAAAAGAAATAGAGCCGGCAGTGCT---A-CGCATTGTCGTTTTCAATGGGGGATACCCAAACCCATCCAACATCGAGTAGCCATTGGAGGACAAGTCTGGTGCCAGCACCCGCGGTAATTCCAGCTCCAAAAGCGTATATTAATGCTGTTGCTGTTAAAGGGTTCGTAGTTGCACTGTGGGCCGCGCTGTCGCCGCGCTCCGCCCCACCCGCA---GAGGGTGCGTG--GCACGCGGCGCGCGCCGCCCGCGAACACTCAG------ACACACGCAGCGCGG----GAGCGCTTCCCCACACCACGCGTGTCAT-GCGCGCACGGGGCGCCCGCGAGTCTTTACTGTGACGAAAAAAGCGCGACCAAAGCAGTCCACCGACCTGCATTGCAAAGCATGGGATAACAAGGCATCAGCCTCCGGGCCACCGATTCGGCTTTTGTTGGTTTTAGCAGTCCGTTGGAGATTGGGGGCCGGCGCGAGCAGGCACCGCGGCATTCCGCTCGGAACACGCCGCACGCC-------------------------------------------------------------------------------------------------------------CCGCGGCGCCCTGCGCGTCGCGGCTCGCCGGCCCGGGAATGAAGGAGGGCGGCTCGGGGGAGAACGTACTGGTGCGTCAGAGGTGAAATTCTTAGACCGCGCCAAGACGAACCACAGCGAAGGCATTCTTCAAGGACGCCTTCCTCAATCAAGAACCAAAGTGTGGGGATCGAAGATGA-TCAGAGACCATTGTAGTCCACACTGCAAACGATGACGCCCATGGATTGGGGACCTGTGGCCAGCGGCGCCGCCGGGCTCGCCCGCGCGCG-CGCGCGCTCC----------------ACCAA--------CCATCACGTGCTCATTCTTTG-------------------GCGCGGCCCTCGCGGCCCCGCCGATAAGGGAATGTCCTCAGCA-CG----TCCAA-CCGCCACGCGAAGGCTTTGAGGTTACAGTCTCAGGGGGGAGTACGTTCGCAAGAGTGAAACTTAAAGAAATTGACGGAATGGCACCACAAGACGTGGAGCGTGCGGTTTAATTTGACTCAACACGGGGAACTTTA-CCAGATCCGGACAGGGTGAGGATTGACAGATTGAGTGTTCTTTCTCGATCCCCTGAATGGTGGTGCATGGCCGCTTTTGGTCGGTGGAGTGATTTGTTTGGTTGATTCCGTCAACGGACGAGATCCAGGCCGCCCATTAGGCCCCGGGATCACGCACAGGACAGCGCCCGGCGG--CGGGC------------------------CG-CAAGCCCAACGCCGGCAGCATCCGGCCGGGGCCTGCTCTGCGGGATTC---CTTGCGCGCGCAAGGTGAGATGCTGGGCAACAGCAGGTCTGTGATGCTCCTCGATGCTCTGGGCGACACGCGCACTACAATGTCAGTGGGAACAAGCCACGCGGCT-----------CGCCGCGCCCGCCTGACCAAGAGGGCGGGGAAGCACCGGAAGCACGTAGACACACTTGGGACCGAGTATTGCAATTATTGGTCGCGCAACGAGGAATGTCTCGTAGGCGCGGCTCATCAAACCGCGCCGATTACGTCCCTGCCATTTGTACACACCGCCCGTCGTTGTTTCCGATGCTGGCGCAATACAGGTGATTGGACCGCCGGGCGCCT-CGCCCGCGGGAAGTTCACCGATATTGCCTCAATAGAGGAAGCAAAAGTCGTAACAAGGTAGCTGTAGGTGAACCTGCAGCTGGATCA------------------------------------------------------------------------------------------------------------------------------------------------------------------------------------------------------------------------------</ns2:sequence><ns2:name>EU477537.1_Trypanosoma_vivax_isolate_TviMzNy_18S_ribosomal_RNA_gene,_partial_sequence</ns2:name></ns2:Sequence><ns2:Sequence dsseqid="sq50" id="sq49"><ns2:sequence>--CTCTGGTTGATTCTGCCAGTAGTCATATGCTTGTTTCAAGGACTTAGCCATGCATGCCTCAGAATCACTGCAC-TGCAGGAATCTGCGCATGGCTCATTACATCAGACGTAATCTGCCGCAATCACCTTGCGGTCACCCGCATTACTGGATAACTTGGCGAAACGCCAAGCTAATACATGAACCACCGGGCGC-TCCCTGCTCCGGCGACGG--------------CTTCCACCGCCGCTATGGGACGCCCCGCGAATGAGTGACATTAAGACCAACGCCCG--TACCTGGGCAGTACCACACAGACGTGTTGACTCAATTCATTCCGTGCGAAAGCCGGCT-------TGTCCGGCGTCTTTTGACGAACAACTGCCCTATCAGCCAGTGATGGCCGTGTAGTGGACTGCCATGGCGTTGACGGGAGCGGGGGATTAGGGTTCGATTCCGGAGAGGGAGCCTGAGAAATAGCTACCACTTCTACGGAGGGCAGCAGGCGCGCAAATTGCCCAATGTCGAGACAGAACGATGAGGCAGCGAAAAGAAATAGAGCCGGCAGTGCT---A-CGCATTGTCGTTTTCAATGGGGGATACCCAAACCCATCCAACATCGAGTAACTATTGGAGGACAAGTCTGGTGCCAGCACCCGCGGTAATTCCAGCTCCAAAAGCGTATATTAATGCTGTTGCTGTTAAAGGGTTCGTAGTTGAACTGTGGGCCGCGCTGCCGCCGCGCTCCGCCCCACCCACA---GAGGGTGCGTG--GCACGCGGCGCGCGCCGCCCGCGAACACTCAG------ACACAAGCAGCGCGG----GAGCGCTTCCCCACACCACGCGTGTCAT-GCACGCTCGGGGCGCCCGCGAGTCTTTACTGTGACTAAAAAAGCGCGACCAAAGCAGTCCACCGACCTGAATTGCAAAGCATGGGATAACAAAGCATCAGCCTCCGGGCCACCGATTCGGCTTTTGTTGGTTTTAACAGTCCGTTGGAGATTGGGGGCCGGCGCGACCACGCACCGCGGCATTCCTCTCGGAACTCGCCGCACGCC-------------------------------------------------------------------------------------------------------------CCGCGGCGCCTCGCGCGTCGCGGCTCGCCGGCCCGGGAATGAAGGAGGGCGGCTCGGGGGAGAACGTACTGGCGCGTCAGAGGTGAAATTCTTAGACCGCGCCAAGACGAACCACAGCGAAGGCATTCTTCAAGGACGCCTTCCTCAATCAAGAACCAAAGTGTGGGGATCGAAGATGA-TTAGAGACCATTGTAGTCCACACTGCAAACGATGACGCCCATGAATTGGGGACCTGTGGCCAGCGGCGCCGCCGGGCTCGCCCGCGCGCG-CGCCCGCTCC----------------ACCAT--------CCATCACGTGCACATTCTTTG-------------------GCGCAGCCTC-ACGGCTCCGCCGCTACGGGAATGTCCTCAGCA-CG----TCTCACTTTCCACGCGAAAGCTTTGAGGTTACAGTCTCAGGGGGGAGTACGTTCGCAAGAGTGAAACTTAAAGAAATTGACGGAATGGCACCACAAGACGTGGAGCGTGCGGTTTAATTTGACTCAACACGGGGAACTTTA-CCAGATCCGGACAGGGTGAGGATTGACAGATTGAGTGTTCTTTCTCGATCCCCTGAATGGTGGTGCATGGCCGCTTTTGGTCGGTGGAGTGATTTGTTTGGTTGATTCCGTCAACGGACGAGATCCAGGCCGCCCAGTAGGCCCCAGGATCACGCACAGGACAGCAGCACGCGCGTCGGGC------------------------CTCACGGCCCCTCGCCGTCCGCATCCGGTCGGGGCCTTCTCTGCGGGATTC---CTTGCACGCGCAAGGTGAGATGCTGGGCAACAGCAGGTCTGTGATGCTCCTCGATGCTCTGGGCGACACGCGCACTACAATGTCAGTGGGAACAAGACACGCGGCT-----------CGCCGCGCCCGCCTGACCAAGAGGGCGGGGAAGCACCGGAATCACGTAGACACACTTGGGACCGAGTATTGCAATTATTGGTCGCGCAACGAGGAATGTCTCGTAGGCGCAGCTCATCAAACTGCGCCGATTACGTCCCTGCCATTTGTACACACCGCCCGTCGTTGTTTCCGATGCTGGCGCAATACAGGTGATTGGACCGCTGGGCGTCT-CGCCCGCGGGAAGTTCACCGATATTGCCTCATTAGAGGAAGCAAAAGTCGTAACAAGGTAGCTGTAGGTGAACCTGCAGCTGGATCATTTTCCGATCTTTC-ATCACAGGCGCGCGCTGCGCTTCGCTCGCGCGCCGAA-AAAGAATAGAAGA--------CAGTGCCGCTCGACCAAGCCGCAGGCACATGGCTGCGCTCGGTGGTGCACGGCCCACACAACGTGTCGCGATGGATGACTTGGCTTCCCGGTTCGTTGAAGAACGCAGCAAAGCGCGATATGTGGTATGACCTGCAGAACCACTCGGG</ns2:sequence><ns2:name>KM391816.1_Trypanosoma_vivax_strain_306_clone_1_18S_ribosomal_RNA_gene,_partial_sequence;_internal_transcribed_spacer_1,_complete_sequence;_and_5.8S_ribosomal_RNA_gene,_partial_sequence</ns2:name></ns2:Sequence><ns2:Sequence dsseqid="sq52" id="sq51"><ns2:sequence>--CTCTGGTTGATTCTGCCAGTAGTCATATGCTTGTTTCAAGGACTTAGCCATGCATGCCTCAGAATCACTGCAC-TGCAGGAATCTGCGCATGGCTCATTACATCAGACGTAATCTGCCGCAATCACCTTGCGGTCACCCGCATTACTGGATAACTTGGCGAAACGCCAAGCTAATACATGAACCACCGGGCGC-TCCCTGCTCCGGCGACGG--------------CTTCCACCGCCGCTATGGGACGCCCCGCGAATGAGTGACATTAAGACCAACGCCCG--TACCTGGGCAGTACCACACAGACGTGTTGACTCAATTCATTCCGTGCGAAAGCCGGCT-------TGTCCGGCGTCTTTTGACGAACAACTGCCCTATCAGCCAGTGATGGCCGTGTAGTGGACTGCCATGGCGTTGACGGGAGCGGGGGATTAGGGTTCGATTCCGGAGAGGGAGCCTGAGAAATAGCTACCACTTCTACGGAGGGCAGCAGGCGCGCAAATTGCCCAATGTCGAGACAGAACGATGAGGCAGCGAAAAGAAATAGAGCCGGCAGTGCT---A-CGCATTGTCGTTTTCAATGGGGGATACCCAAACCCATCCAACATCGAGTAACTATTGGAGGACAAGTCTGGTGCCAGCACCCGCGGTAATTCCAGCTCCAAAAGCGTATATTAATGCTGTTGCTGTTAAAGGGTTCGTAGTTGAACTGTGGGCCGCGCTGCCGCCGCGCTCCGCCCCACCCACA---GAGGGTGCGTG--GCACGCGGCGCGCGCCGCCCGCGAACACTCAG------ACACAAGCAGCGCGG----GAGCGCTTCCCCACACCACGCGTGTCAT-GCACGCTCGGGGCGCCCGCGAGTCTTTACTGTGACTAAAAAAGCGCGACCAAAGCAGTCCACCGACCTGAATTGCAAAGCATGGGATAACAAAGCATCAGCCTCCGGGCCACCGATTCGGCTTTTGTTGGTTTTAACAGTCCGTTGGAGATTGGGGGCCGGCGCGACCACGCACCGCGGCATTCCTCTCGGAACTCGCCGCACGCT-------------------------------------------------------------------------------------------------------------CCGCGGCGCCTCGCGCGTCGCGGCTCGCCGGCCCGGGAATGAAGGAGGGCGGCTCGGGGGAGAACGTACTGGCGCGTCAGAGGTGAAATTCTTAGACCGCGCCAAGACGAACCACAGCGAAGGCATTCTTCAAGGACGCCTTCCTCAATCAAGAACCAAAGTGTGGGGATCGAAGATGA-TTAGAGACCATTGTAGTCCACACTGCAAACGATGACGCCCATGAATTGGGGACCTGTGGCCAGCGGCGCCGCCGGGCTCGCCCGCGCGCG-CGCCCGCTCC----------------ACCAT--------CCATCACGTGCACATTCTTTG-------------------GCGCAGCCTC-ACGGCTCCGCCGCTACGGGAATGTCCTCAGCA-CG----TCTCACTTTCCACGCGAAAGCTTTGAGGTTACAGTCTCAGGGGGGAGTACGTTCGCAAGAGTGAAACTTAAAGAAATTGACGGAATGGCACCACAAGACGTGGAGCGTGCGGTTTAATTTGACTCAACACGGGGAACTTTA-CCAGATCCGGACAGGGTGAGGATTGACAGATTGAGTGTTCTTTCTCGATCCCCTGAATGGTGGTGCATGGCCGCTTTTGGTCGGTGGAGTGATTTGTTTGGTTGATTCCGTCAACGGACGAGATCCAGGCCGCCCAGTAGGCCCCAGGATCACGCACAGGACAGCAGCACGCGCGTCGGGC------------------------CTCACGGCCCCTCGCCGTCCGCATCCGGTCGGGGCCTTCTCTGCGGGATTC---CTTGCACGCGCAAGGTGAGATGCTGGGCAACAGCAGGTCTGTGATGCTCCTCGATGCTCTGGGCGACACGCGCACTACAATGTCAGTGGGAACAAGACACGCGGCT-----------CGCCGCGCCCGCCTGACCAAGAGGGCGGGGAAGCACCGGAATCACGTAGACACACTTGGGACCGAGTATTGCAATTATTGGTCGCGCAACGAGGAATGTCTCGTAGGCGCAGCTCATCAAACTGCGCCGATTACGTCCCTGCCATTTGTACACACCGCCCGTCGTTGTTTCCGATGCTGGCGCAATACAGGTGATTGGACCGCTGGGCGTCT-CGCCCGCGGGAAGTTCACCGATATTGCCTCATTAGAGGAAGCAAAAGTCGTAACAAGGTAGCTGTAGGTGAACCTGCAGCTGGATCATTTTCCGATCTCAACATCACAGGCGCGCGCTGCGCTTCGCTCGCGCGCCGAAAAAAAAATAAAAGA--------CAGTGCCGCTCGACCAAGCCGCAGGCACATGGCTGCGCTCGGTGGTGCACGGCCCACACAACGTGTCGCGATGGATGACTTGGCTTCCCGGTTCGTTGAAGAACGCAGCAAAGCGCGATATGTGGTATGACCTGCAGAACCACTCGGG</ns2:sequence><ns2:name>KM391818.1_Trypanosoma_vivax_strain_310_clone_1_18S_ribosomal_RNA_gene,_partial_sequence;_internal_transcribed_spacer_1,_complete_sequence;_and_5.8S_ribosomal_RNA_gene,_partial_sequence</ns2:name></ns2:Sequence><ns2:Sequence dsseqid="sq54" id="sq53"><ns2:sequence>--CTCTGGTTGATTCTGCCAGTAGTCATATGCTTGTTTCAAGGACTTAGCCATGCATGCCTCAGAATCACTGCAC-TGCAGGAATCTGCGCATGGCTCATTACATCAGACGTAATCTGCCGCAATCACCTTGCGGTCACCCGCATTACTGGATAACTTGGCGAAACGCCAAGCTAATACATGAACCACCGGGCGC-TCCCTGCTCCGGCGACGG--------------CTTCCACCGCCGCTATGGGACGCCCCGCGAATGAGTGACATTAAGACCAACGCCCG--TACCTGGGCAGTACCACACAGACGTGTTGACTCAATTCATTCCGTGCGAAAGCCGGCT-------TGTCCGGCGTCTTTTGACGAACAACTGCCCTATCAGCCAGTGATGGCCGTGTAGTGGACTGCCATGGCGTTGACGGGAGCGGGGGATTAGGGTTCGATTCCGGAGAGGGAGCCTGAGAAATAGCTACCACTTCTACGGAGGGCAGCAGGCGCGCAAATTGCCCAATGTCGAGACAGAACGATGAGGCAGCGAAAAGAAATAGAGCCGGCAGTGCT---A-CGCATTGTCGTTTTCAATGGGGGATACCCAAACCCATCCAACATCGAGTAACTATTGGAGGACAAGTCTGGTGCCAGCACCCGCGGTAATTCCAGCTCCAAAAGCGTATATTAATGCTGTTGCTGTTAAAGGGTTCGTAGTTGAACTGTGGGCCGCGCTGCCGCCGCGCTCCGCCCCACCCACA---GAGGGTGCGTG--GCACGCGGCGCGCGCCGCCCGCGAACACTCAG------ACACAAGCAGCGCGG----GAGCGCTTCCCCACACCACGCGTGTCAT-GCACGCTCGGGGCGCCCGCGAGTCTTTACTGTGACTAAAAAAGCGCGACCAAAGCAGTCCACCGACCTGAATTGCAAAGCATGGGATAACAAAGCATCAGCCTCCGGGCCACCGATTCGGCTTTTGTTGGTTTTAACAGTCCGTTGGAGATTGGGGGCCGGCGCGACCACGCACCGCGGCATTCCTCTCGGAACTCGCCGCACGCT-------------------------------------------------------------------------------------------------------------CCGCGGCGCCTCGCGCGTCGCGGCTCGCCGGCCCGGGAATGAAGGAGGGCGGCTCGGGGGAGAACGTACTGGCGCGTCAGAGGTGAAATTCTTAGACCGCGCCAAGACGAACCACAGCGAAGGCATTCTTCAAGGACGCCTTCCTCAATCAAGAACCAAAGTGTGGGGATCGAAGATGA-TTAGAGACCATTGTAGTCCACACTGCAAACGATGACGCCCATGAATTGGGGACCTGTGGCCAGCGGCGCCGCCGGGCTCGCCCGCGCGCG-CGCCCGCTCC----------------ACCAT--------CCATCACGTGCACATTCTTTG-------------------GCGCAGCCTC-ACGGCTCCGCCGCTACGGGAATGTCCTCAGCA-CG----TCTCACCTTCCACGCGAAAGCTTTGAGGTTACAGTCTCAGGGGGGAGTACGTTCGCAAGAGTGAAACTTAAAGAAATTGACGGAATGGCACCACAAGACGTGGAGCGTGCGGTTTAATTTGACTCAACACGGGGAACTTTA-CCAGATCCGGACAGGGTGAGGATTGACAGATTGAGTGTTCTTTCTCGATCCCCTGAATGGTGGTGCATGGCCGCTTTTGGTCGGTGGAGTGATTTGTTTGGTTGATTCCGTCAACGGACGAGATCCAGGCCGCCCAGTAGGCCCCAGGATCACGCACAGGACAGCAGCACGCGCGTCGGGC------------------------CTCACGGCCCCTCGCCGTCCGCATCCGGTCGGGGCCTTCTCTGCGGGATTC---CTTGCACGCGCAAGGTGAGATGCTGGGCAACAGCAGGTCTGTGATGCTCCTCGATGCTCTGGGCGACACGCGCACTACAATGTCAGTGGGAACAAGACACGCGGCT-----------CGCCGCGCCCGCCTGACCAAGAGGGCGGGGAAGCACCGGAATCACGTAGACACACTTGGGACCGAGTATTGCAATTATTGGTCGCGCAACGAGGAATGTCTCGTAGGCGCAGCTCATCAAACTGCGCCGATTACGTCCCTGCCATTTGTACACACCGCCCGTCGTTGTTTCCGATGCTGGCGCAATACAGGTGATTGGACCGCTGGGCGTCT-CGCCCGCGGGAAGTTCACCGATATTGCCTCATTAGAGGAAGCAAAAGTCGTAACAAGGTAGCTGTAGGTGAACCTGCAGCTGGATCATTTTCCGATCTCGACATCACAGGCGCGCGCTGCGCTTCGCTCGCGCGCCGAAAA-AGAATAGAAGA--------CAGTGCCGCTCGACCAAGCCGCAGGCATATGGCTGCGCTCGGTGGTGCACGGCCCACACAACGTGTCGCGATGGATGACTTGGCTTCCCGGTTCGTTGAAGAACGCAGCAAAGCGCGATATGTGGTATGACCTGCAGAACCACTCGGG</ns2:sequence><ns2:name>KM391820.1_Trypanosoma_vivax_isolate_MBOV/ET/2012/AAU-CVMA/001_clone_1_18S_ribosomal_RNA_gene,_partial_sequence;_internal_transcribed_spacer_1,_complete_sequence;_and_5.8S_ribosomal_RNA_gene,_partial_sequence</ns2:name></ns2:Sequence><ns2:Sequence dsseqid="sq56" id="sq55"><ns2:sequence>--CTCTGGTTGATTCTGCCAGTAGTCATATGCTTGTTTCAAGGACTTAGCCATGCATGCCTCAGAATCACTGCAC-TGCAGGAATCTGCGCATGGCTCATTACATCAGACGTAATCTGCCGCAATCACTTTGCGGTCCTCCGCATTACTGGATAACTTGGCGAAACGCCAAGCTAATACATGAGCCACCGGGCGC-TCCCTGCTCCGGCGACGG--------------GGCAACCCGCCGCTATGGGACGCCCCGCGAATGAGTGACATTAAAACCAACGCCCG--CC-CAGGGCAGTACCACGCAGACGTGTTGACTCAATTCATTCCGTGSGAAAGCCGGCT-------CGTCCGGCGTCTTTTGACGAACAACTGCCCTATCAGCCAGTGATGGCCGTGTAGTGGACTGCCATGGCGTTGACGGGAGCGGGGGATTAGGGTTCGATTCCGGAGAGGGAGCCTGAGAAATAGCTACCACTTCTACGGAGGGCAGCAGGCGCGCAAATTGCCCAATGTCGAGACAGAGCGATGAGGCAGCGAAAAGAAATAGAGCCGGCAGTGCT---A-CGCATTGTCGTTTTCAATGGGGGATACCCAAACCCATCCAACATCGAGTAACTATTGGAGGACAAGTCTGGTGCCAGCACCCGCGGTAATTCCAGCTCCAAAAGCGTATATTAATGCTGTTGCTGTTAAAGGGTTCGTAGTTGAACTGTGGGCCGCGCTGCCGCCGCGCTCCGCCCCACCCGCA---GAGGGTGCGTG--GCACGCGGCGCGCGCTGCCCGCGAACACTCAG------ACACAAGCAGCGCGG----GAACGCTTCCCCACACCACGCGTGTCAT-GCACGCACGGGGCGCCCGCGAGTCTTTACTGTGACTAAAAAAGCGCGACCAAAGCAGTCCACCGACCTGCATTGCAAAGCATGGGATAACAAAGCATCAGCCTCCGGGCCACCGATTCGGCTTTTGTTGGTTTTAACAGTCCGTTGGAGATTGTGGGCCGGCGCGAGCACGCACCGCGGCATTCCACTCGGAACACGCCGCACGCC-------------------------------------------------------------------------------------------------------------CCGCGGCGCCTCGCGCGTCGCGGCTCGCCGGCCCGGGAATGAAGGAGGGCGGCTCGGGGGAGAACGTACTGGCGCGTCAGAGGTGAAATTCTTAGACCGCGCCAAGACGAACCACAGCGAAGGCATTCTTCAAGGACGCCTTCCTCAATCAAGAACCAAAGTGTGGGGATCGAAGATGA-TCAGAGACCATTGTAGTCCACACTGCAAACGATGACGCCCATGAATTGGGGACCTGTGGCCAGGGGCGCCGCCGGGCCTGCCCGCGCGCG-CGCTCGCTCC----------------ACCAA--------CCATCACGTGCACATTCTTTG-------------------GCGCGGCTTCGGCC---CCGCCGCTACGGGAATGTCCTCAGCA-CG----TCTCACTGCC-ACGCGAAAGCTTTGAGGTTACAGTCTCAGGGGGGAGTACGTTCGCAAGAGTGAAACTTAAAGAAATTGACGGAATGGCACCACAAGACGTGGAGCGTGCGGTTTAATTTGACTCAACACGGGGAACTTTA-CCAGATCCGGACAGGGTGAGGATTGACAGATTGAGTGTTCTTTCTCGATCCCCTGAATGGTGGTGCATGGCCGCTTTTGGTCGGTGGAGTGATTTGTTTGGTTGATTCCGTCAACGGACGAGATCCAGGCCGCCCAGTAGGCCCCAGGATCACGCACAGGACAGCAGCACGGTGGCGGGCC------------------------CT-CGGGCCCAACGCCGTCCGCATCCGGTCGGGGCCTTCTCTGCGGGATTC---CTTGCACGCGCAAGGTGAGATGCTGGGCAACAGCAGGTCTGTGATGCTCCTCGATGCTCTGGGCGACACGCGCACTACAATGTCAGTGGGAACAAGACACGCGGCT-----------CGCCGCGCCCGCCTGACCAAAAGGGCGGGGAAGCACCGGAATCACGTAGACACACTTGGGACCGAGTATTGCAATTATTGGTCGCGCAACGAGGAATGTCTCGTAGGCGCAGCTCATCAAACTGCGCCGATTACGTCCCTGCCATTTGTACACACCGCCCGTCGTTGTTTCCGATGCTGGCGCAATACAGGTGATTGGACCGCCGGGCGCCT-CGCCCGCGGGAAGTTCACCGATATTGCCTCATTAGAGGAAGCAAAAGTCGTAACAAGGTAGCTGTAGGTGAACCTGCAGCTGGATCATTTTCCGACGCTCTTCCCTTCTCTTCTCTTCTCGTCGCGCCTCGCCGCCGCAACAGGCGCACCGGGGCGGGACAGCAAGCCACGCAGCTGCCGCTCGACCCCGCCGCGCGCGCAGGTGGAGCACGGCCCGCACAACGTGTCGCGATGGATGACTTGGCTTCCCGGTTCGTTGAAGAACGCAGCAAAGCGCGATAGTTGGTATGACCTGCAGAACCACTCGGG</ns2:sequence><ns2:name>KM391822.1_Trypanosoma_vivax_isolate_MBOV/ET/2012/AAU-CVMA/002_clone_1_18S_ribosomal_RNA_gene,_partial_sequence;_internal_transcribed_spacer_1,_complete_sequence;_and_5.8S_ribosomal_RNA_gene,_partial_sequence</ns2:name></ns2:Sequence><ns2:Sequence dsseqid="sq58" id="sq57"><ns2:sequence>--CTCTGGTTGATTCTGCCAGTAGTCATATGCTTGTTTCAAGGACTTAGCCATGCATGCCTCAGAATCACTGCAC-TGCAGGAATCTGCGCATGGCTCATTACATCAGACGTAATCTGCCGCAATCACCTTGCGGTCACCCGCATTACTGGATAACTTGGCGAAACGCCAAGCTAATACATGAACCACCGGGCGC-TCCCTGCTCCGGCGACGG--------------CTTCCACCGCCGCTATGGGACGCCCCGCGAATGAGTGACATTAAGACCAACGCCCG--TACCTGGGCAGTACCACACAGACGTGTTGACTCAATTCATTCCGTGCGAAAGCCGGCT-------TGTCCGGCGTCTTTTGACGAACAACTGCCCTATCAGCCAGTGATGGCCGTGTAGTGGACTGCCATGGCGTTGACGGGAGCGGGGGATTAGGGTTCGATTCCGGAGAGGGAGCCTGAGAAATAGCTACCACTTCTACGGAGGGCAGCAGGCGCGCAAATTGCCCAATGTCGAGACAGAACGATGAGGCAGCGAAAAGAAATAGAGCCGGCAGTGCT---A-CGCATTGTCGTTTTCAATGGGGGATACCCAAACCCATCCAACATCGAGTAACTATTGGAGGACAAGTCTGGTGCCAGCACCCGCGGTAATTCCAGCTCCAAAAGCGTATATTAATGCTGTTGCTGTTAAAGGGTTCGTAGTTGAACTGTGGGCCGCGCTGCCGCCGCGCTCCGCCCCACCCACA---GAGGGTGCGTG--GCACGCGGCGCGCGCCGCCCGCGAACACTCAG------ACACAAGCAGCGCGG----GAGCGCTTCCCCACACCACGCGTGTCAT-GCACGCTCGGGGCGCCCGCGAGTCTTTACTGTGACTAAAAAAGCGCGACCAAAGCAGTCCACCGACCTGAATTGCAAAGCATGGGATAACAAAGCATCAGCCTCCGGGCCACCGATTCGGCTTTTGTTGGTTTTAACAGTCCGTTGGAGATTGGGGGCCGGCGCGACCACGCACCGCGGCATTCCTCTCGGAACTCGCCGCACGCT-------------------------------------------------------------------------------------------------------------CCGCGGCGCCTCGCGCGTCGCGGCTCGCCGGCCCGGGAATGAAGGAGGGCGGCTCGGGGGAGAACGTACTGGCGCGTCAGAGGTGAAATTCTTAGACCGCGCCAAGACGAACCACAGCGAAGGCATTCTTCAAGGACGCCTTCCTCAATCAAGAACCAAAGTGTGGGGATCGAAGATGA-TTAGAGACCATTGTAGTCCACACTGCAAACGATGACGCCCATGAATTGGGGACCTGTGGCCAGCGGCGCCGCCGGGCTCGCCCGCGCGCG-CGCCCGCTCC----------------ACCAT--------CCATCACGTGCACATTCTTTG-------------------GCGCAGCCTC-ACGGCTCCGCCGCTACGGGAATGTCCTCAGCA-CG----TCTCACCTTCCACGCGAAAGCTTTGAGGTTACAGTCTCAGGGGGGAGTACGTTCGCAAGAGTGAAACTTAAAGAAATTGACGGAATGGCACCACAAGACGTGGAGCGTGCGGTTTAATTTGACTCAACACGGGGAACTTTA-CCAGATCCGGACAGGGTGAGGATTGACAGATTGAGTGTTCTTTCTCGATCCCCTGAATGGTGGTGCATGGCCGCTTTTGGTCGGTGGAGTGATTTGTTTGGTTGATTCCGTCAACGGACGAGATCCAGGCCGCCCAGTAGGCCCCAGGATCACGCACAGGACAGCAGCACGCGCGTCGGGC------------------------CTCACGGCCCCTCGCCGTCCGCATCCGGTCGGGGCCTTCTCTGCGGGATTC---CTTGCACGCGCAAGGTGAGATGCTGGGCAACAGCAGGTCTGTGATGCTCCTCGATGCTCTGGGC-----------------------------------------------------------------------------------------------------------------------------------------------------------------------------------------------------------------------------------------------------------------------------------------------------------------------------------------------------------------------------------------------------------------------------------------------------------------------------------------------------------------------------------------------------------------------------------------------</ns2:sequence><ns2:name>KM391824.1_Trypanosoma_vivax_isolate_MBOV/ET/2012/AAU-CVMA/003_clone_1_18S_ribosomal_RNA_gene,_partial_sequence</ns2:name></ns2:Sequence><ns2:Sequence dsseqid="sq60" id="sq59"><ns2:sequence>--CTCTGGTTGATTCTGCCAGTAGTCATACGCTTGTTTCAAGGACTTAGCCATGCATGCCTCAGAATCACTGCAC-TGCAGGAATCTGCGCATGGCTCATTACATCAGACGTAATCTGCCGCAATCACTTTGCGGTCCTCCGCATTACTGGATAACTTGGCGAAACGCCAAGCTAATACATGAGCCACCGGGCGC-TCCCTGCTCCGGCGACGG--------------GGCAACCCGCCGCTATGGGACGCCCCGCGAATGAGTGACATTAAAACCAACGCCCG--CT-CAGGGCAGTACCACGCAGACGTGTTGACTCAATTCATTCCGTGCGAAAGCCGGCT-------CGTCCGGCGTCTTTTGACGAACAACTGCCCTATCAGCCAGTGATGGCCGTGTAGTGGACTGCCATGGCGTTGACGGGAGCGGGGGATTAGGGTTCGATTCCGGAGAAGGAGCCTGAGAAATAGCTACCACTTCTACGGAGGGCAGCAGGCGCGCAAATTGCCCAATGTCGAGACAGAACGATGAGGCAGCGAAAAGAAATAGAGCCGACAGTGCT---A-CGCATTGTCGTTTTCAATGGGGGATACCCAAACCCATCCAACATCGAGTAACTATTGGAGGACAAGTCTGGTGCCAGCACCCGCGGTAATTCCAGCTCCAAAAGCGTATATTAATGCTGTTGCTGTTAAAGGGTTCGTAGTTGAACTGTGGGCCGCGCTGCCGCCGCGCTCCGCCCCACCCGCA---GAGGGTGCGTG--GCACGCGGCGCGCGCTGCCCGCGAACACTCAG------ACACAAGCAGCGCGG----GAACGCTTCCCCACACCACGCGTGTCAT-GCACGCACGGGGCGCCCGCGAGTCTTTACTGTGACTAAAAAAGCGCGACCAAAGCAGTCCACCGGCCTGAATTGCAAAGCATGGGATAACAAAGCATCAGCCTCCGGGCCACCGATTCGGCTTTTGTTGGTTTTAACAGTCCGTTGGAGATTATGGGCCGGCGCGAGCACGCACCGCGGCATTCCACTCGGAACACGCCGCACGCC-------------------------------------------------------------------------------------------------------------CCGCGGCGCCTCGCGCGTCGCGGCTCGCCGGCCCGGGAATGAAGGAGGGCGGCTCGGGGGAGAACGTACTGGCGCGTCAGAGGTGAAATTCTTAGACCGCGCCAAGACGAACCACAGCGAAGGCATTCTTCAAGGACGCCTTCSTCAATCAAGAACCAAAGTGTGGGGATCGAAGATGA-TTAGAGACCATTGTAGTCCACACTGCAAACGATGACGCCCATGAATTGGGGACCTGTGGCCAGCGGCGCCGCCGGGCTTGCCCGCGCGCG-CGCTCGCTCC----------------ACCAA--------CCATCACGTGCACATTCTTTG-------------------GCGCGGCTTCGGCC---CCGCCGCTACGGGAATGTCCTCAGCA-CG----TCTCACTGCCCACGCGAAAGCTTTGAGGTTACAGTCTCAGGGGGGAGTACGTTCGCAAGAGTGAAACTTAAAGAAATTGACGGAATGGCACCACAAGACGTGGAGCGTGCGGTTTAATTTGACTCAACACGGGGAACTTTA-CCAGATCCGGACAGGGTGAGGATGGACAGATTGAGTGTTCTTTCTCGATCCCCTGAATGGTGGTGCATGGCCGCTTTTGGTCGGTGGAGTGATTTGTTTGGTTGATTCCGTCAACGGACGAGATCCAGGCCGCCCAGTAGGCCCCAGGATCACGCACAGGACAGCAGCACGGTGGCGGGCC------------------------CT-CGGGCCCAACGCCGTCCGCATCCGGTCGGGGCCTTCTCTGCGGGATTC---CTTGCACGCGCAAGGTGAGATGCTGGGCAACAGCAGGTCTGTGATGCTCCTCGATGCTCTGGGCGACACGCGCACTACAATGTCAGTGGGAACAAGACACGCGGCT-----------CGCCGCGCCCGCCTGACCAAAAGGGCGGGGAAGCACCGGAATCACGTAGACACACTTGGGACCGAGTATTGCAATTATTGGTCGCGCAACGAGGAATGTCTCGTAGGCGCAGCTCATCAAACTGCGCCGATTACGTCCCTGCCATTTGTACACACCGCCCGTCGTTGTTTCCGATGCTGGCGCAATACAGGTGATTGGACCGCCGGGCGCCT-CGCCCGCGGGAAGTTCACCGATATTGCCTCATTAGAGGAAGCAAAAGTCGTAACAAGGTAGCTGTAGGTGAACCTGCAGCTGGATCATTTTCCGACCCTCTTCTCTTCTCGTCGCGCC-----------------CGTCTCCCGGCCACCGGGGCGGGACAGCAAACCACGCAGCTGCCGCTCGACCGCGCCCCGCGCGCAGGTGGAGCACGGCCCGCACAACGTGTCGCGGTGGATGACTTGGCTTCCCGGTTCGTTGAAGAACGCAGCAAAGCGCGATAGTTGGTATGACCTGCAGAACCACTCGGG</ns2:sequence><ns2:name>KM391826.1_Trypanosoma_vivax_isolate_MBOV/ET/2012/AAU-CVMA/004_clone_1_18S_ribosomal_RNA_gene,_partial_sequence;_internal_transcribed_spacer_1,_complete_sequence;_and_5.8S_ribosomal_RNA_gene,_partial_sequence</ns2:name></ns2:Sequence><ns2:Sequence dsseqid="sq62" id="sq61"><ns2:sequence>--CTCTGGTTGATTCTGCCAGTAGTCATATGCTTGTTTCAAGGACTTAGCCATGCATGCCTCAGAATCACTGCAC-TGCAGGAATCTGCGCATGGCTCATTACATCAGACGTAATCTGCCGCAATCACTTTGCGGTCCTCCGCATTACTGGATAACTTGGCGAAACGCCAAGCTAATACATGAGCCACCGGGCGC-TCCCTGCTCCGGCGACGG--------------GGCAACCCGCCGCTATGGGACGCCCCGCGAATGAGTGACATTAAAACCAACGCCCG--CT-CAGGGCAGTACCACACAGACGTGTTGACTCAATTCATTCCGTGCGAAAGCCGGCT-------CGTCCGGCGTCTTTTGACGAACAACTGCCCTATCAGCCAGTGATGGCCGTGTAGTGGACTGCCATGGCGTTGACGGGAGCGGGGGATTAGGGTTCGATTCCGGAGAGGGAGCCTGAGAAATAGCTACCACTTCTACGGAGGGCAGCAGGCGCGCAAATTGCCCAATGTCGAGACAGAACGATGAGGCAGCGAAAAGAAATAGAGCCGACAGTGCT---A-CGCATTGTCGTTTTCAATGGGGGATACCCAAACCCATCCAACATCGAGTAACTATTGGAGGACAAGTCTGGTGCCAGCACCCGCGGTAATTCCAGCTCCAAAAGCGTATATTAATGCTGTTGCTGTTAAAGGGTTCGTAGTTGAACTGTGGGCCGCGCTGCCGCCGCGCTCCGCCCCACCCGCA---GAGGGTGCGTG--GCACGCGGCGCGCGCTGCCCGCGAACACTCAG------ACACAAGCAGCGCGG----GAACGCTTCCCCACACCACGCGTGTCAT-ACACGCACGGGGCGCCCGCGAGTCTTTACTGTGACTAAAAAAGCGCGACCAAAGCAGTCCACCGACCTGAATTGCAAAGCATGGGATAACAAAGCATCAGCCTCCGGGCCACCGATTCGGCTTTTGTTGGTTTTAACAGTCCGTTGGAGATTATGGGCCGGCGCGAGCACGCACCGCGGCATTCCACTCGGAACACGCCGCACGCC-------------------------------------------------------------------------------------------------------------CCGCGGCGCCTCGCGCGTCGCGGCTCGCCGGCCCGGGAATGAAGGAGGGCGGCTCGGGGGAGAACGTACTGGCGCGTCAGAGGTGAAATTCTTAGACCGCGCCAAGACGAACCACAGCGAAGGCATTCTTCAAGGACGCCTTCCTCAATCAAGAACCAAAGTGTGGGGATCGAAGATGA-TTAGAGACCATTGTAGTCCACACTGCAAACGATGACGCCCATGAATTGGGGACCTGTGGCCAGCGGCGCCGCCGGGCTTGCCCGCGCGCG-CGCTCGCTCC----------------ACCAA--------CCATCACGTGCACATTCTTTG-------------------GCGCGGCTTCGGCC---CCGCCGCTACGGGAATGTCCTCAGCA-CG----TCTCACTGCCCACGCGAAAGCTTTGAGGTTACAGTCTCAGGGGGGAGTACGTTCGCAAGAGTGAAACTTAAAGAAATTGACGGAATGGCACCACAAGACGTGGAGCGTGCGGTTTAATTTGACTCAACACGGGGAACTTTA-CCAGATCCGGACAGGGTGAGGATTGACAGATTGAGTGTTCTTTCTCGATCCCCTGAATGGTGGTGCATGGCCGCTTTTGGTCGGTGGAGTGATTTGTTTGGTTGATTCCGTCAACGGACGAGATCCAGGCCGCCCAGTAGGCCCCAGGATCACGCACAGGACAGCAGCACGGTGGCGGGCC------------------------CT-CGGGCCCAACGCCGTCCGCATCCGGTCGGGGCCTTCTCTGCGGGATTC---CTTGCACGCGCAAGGTGAGATGCTGGGCAACAGCAGGTCTGTGATGCTCCTCGATGCTCTGGGCGACACGCGCACTACAATGTCAGTGGGAACAAGACACGCGGCT-----------CGCCGCGCCCGCCTGACCAAAAGGGCGGGGAAGCACCGGAATCACGTAGACACACTTGGGACCGAGTATTGCAATTATTGGTCGCGCAACGAGGAATGTCTCGTAGGCGCAGCTCATCAAACTGCGCCGATTACGTCCCTGCCATTTGTACACACCGCCCGTCGTTGTTTCCGATGCTGGCGCAATACAGGTGATTGGACCGCCGGGCGCCT-CGCCCGCGGGAAGTTCACCGATATTGCCTCATTAGAGGAAGCAAAAGTCGTAACAAGGTAGCTGTAGGTGAACCTGCAGCTGGATCATTTTCCGACCCTCTTCTCTTCTCGTCGCGCC-----------------CGTCTCCCGGCCACCGGGGCGGGACAGCAAACCACGCAGCTGCCGCTCGACCGCGCCCCGCGCGCAGGTGGAGCACGGCCCGCACAACGTGTCGCGATGGATGACTTGGCTTCCCGGTTCGTTGAAGAACGCAGCAAAGCGCGATAGTTGGTATGACCTGCAGAACCACTCGGG</ns2:sequence><ns2:name>KM391828.1_Trypanosoma_vivax_isolate_TvY486(ILRAD700)_clone_1_18S_ribosomal_RNA_gene,_partial_sequence;_internal_transcribed_spacer_1,_complete_sequence;_and_5.8S_ribosomal_RNA_gene,_partial_sequence</ns2:name></ns2:Sequence><ns2:Annotation graph="true" graphType="1" graphGroup="-1" graphHeight="40" id="ann1" scoreOnly="false" visible="true" centreColLabels="false" scaleColLabels="false" showAllColLabels="false" autoCalculated="true" belowAlignment="true" calcId=""><ns2:annotationElement position="0"><ns2:displayCharacter>T</ns2:displayCharacter><ns2:description>T 3%</ns2:description><ns2:value>3.2258065</ns2:value></ns2:annotationElement><ns2:annotationElement position="1"><ns2:displayCharacter>G</ns2:displayCharacter><ns2:description>G 23%</ns2:description><ns2:value>22.580645</ns2:value></ns2:annotationElement><ns2:annotationElement position="2"><ns2:displayCharacter>+</ns2:displayCharacter><ns2:description>[AC] 23%</ns2:description><ns2:value>22.580645</ns2:value></ns2:annotationElement><ns2:annotationElement position="3"><ns2:displayCharacter>T</ns2:displayCharacter><ns2:description>T 45%</ns2:description><ns2:value>45.16129</ns2:value></ns2:annotationElement><ns2:annotationElement position="4"><ns2:displayCharacter>C</ns2:displayCharacter><ns2:description>C 45%</ns2:description><ns2:value>45.16129</ns2:value></ns2:annotationElement><ns2:annotationElement position="5"><ns2:displayCharacter>T</ns2:displayCharacter><ns2:description>T 45%</ns2:description><ns2:value>45.16129</ns2:value></ns2:annotationElement><ns2:annotationElement position="6"><ns2:displayCharacter>G</ns2:displayCharacter><ns2:description>G 45%</ns2:description><ns2:value>45.16129</ns2:value></ns2:annotationElement><ns2:annotationElement position="7"><ns2:displayCharacter>G</ns2:displayCharacter><ns2:description>G 45%</ns2:description><ns2:value>45.16129</ns2:value></ns2:annotationElement><ns2:annotationElement position="8"><ns2:displayCharacter>T</ns2:displayCharacter><ns2:description>T 45%</ns2:description><ns2:value>45.16129</ns2:value></ns2:annotationElement><ns2:annotationElement position="9"><ns2:displayCharacter>T</ns2:displayCharacter><ns2:description>T 45%</ns2:description><ns2:value>45.16129</ns2:value></ns2:annotationElement><ns2:annotationElement position="10"><ns2:displayCharacter>G</ns2:displayCharacter><ns2:description>G 45%</ns2:description><ns2:value>45.16129</ns2:value></ns2:annotationElement><ns2:annotationElement position="11"><ns2:displayCharacter>A</ns2:displayCharacter><ns2:description>A 45%</ns2:description><ns2:value>45.16129</ns2:value></ns2:annotationElement><ns2:annotationElement position="12"><ns2:displayCharacter>T</ns2:displayCharacter><ns2:description>T 45%</ns2:description><ns2:value>45.16129</ns2:value></ns2:annotationElement><ns2:annotationElement position="13"><ns2:displayCharacter>T</ns2:displayCharacter><ns2:description>T 45%</ns2:description><ns2:value>45.16129</ns2:value></ns2:annotationElement><ns2:annotationElement position="14"><ns2:displayCharacter>C</ns2:displayCharacter><ns2:description>C 45%</ns2:description><ns2:value>45.16129</ns2:value></ns2:annotationElement><ns2:annotationElement position="15"><ns2:displayCharacter>T</ns2:displayCharacter><ns2:description>T 45%</ns2:description><ns2:value>45.16129</ns2:value></ns2:annotationElement><ns2:annotationElement position="16"><ns2:displayCharacter>G</ns2:displayCharacter><ns2:description>G 45%</ns2:description><ns2:value>45.16129</ns2:value></ns2:annotationElement><ns2:annotationElement position="17"><ns2:displayCharacter>C</ns2:displayCharacter><ns2:description>C 45%</ns2:description><ns2:value>45.16129</ns2:value></ns2:annotationElement><ns2:annotationElement position="18"><ns2:displayCharacter>C</ns2:displayCharacter><ns2:description>C 45%</ns2:description><ns2:value>45.16129</ns2:value></ns2:annotationElement><ns2:annotationElement position="19"><ns2:displayCharacter>A</ns2:displayCharacter><ns2:description>A 45%</ns2:description><ns2:value>45.16129</ns2:value></ns2:annotationElement><ns2:annotationElement position="20"><ns2:displayCharacter>G</ns2:displayCharacter><ns2:description>G 45%</ns2:description><ns2:value>45.16129</ns2:value></ns2:annotationElement><ns2:annotationElement position="21"><ns2:displayCharacter>T</ns2:displayCharacter><ns2:description>T 81%</ns2:description><ns2:value>80.645164</ns2:value></ns2:annotationElement><ns2:annotationElement position="22"><ns2:displayCharacter>A</ns2:displayCharacter><ns2:description>A 81%</ns2:description><ns2:value>80.645164</ns2:value></ns2:annotationElement><ns2:annotationElement position="23"><ns2:displayCharacter>G</ns2:displayCharacter><ns2:description>G 87%</ns2:description><ns2:value>87.09677</ns2:value></ns2:annotationElement><ns2:annotationElement position="24"><ns2:displayCharacter>T</ns2:displayCharacter><ns2:description>T 87%</ns2:description><ns2:value>87.09677</ns2:value></ns2:annotationElement><ns2:annotationElement position="25"><ns2:displayCharacter>C</ns2:displayCharacter><ns2:description>C 94%</ns2:description><ns2:value>93.548386</ns2:value></ns2:annotationElement><ns2:annotationElement position="26"><ns2:displayCharacter>A</ns2:displayCharacter><ns2:description>A 94%</ns2:description><ns2:value>93.548386</ns2:value></ns2:annotationElement><ns2:annotationElement position="27"><ns2:displayCharacter>T</ns2:displayCharacter><ns2:description>T 94%</ns2:description><ns2:value>93.548386</ns2:value></ns2:annotationElement><ns2:annotationElement position="28"><ns2:displayCharacter>A</ns2:displayCharacter><ns2:description>A 94%</ns2:description><ns2:value>93.548386</ns2:value></ns2:annotationElement><ns2:annotationElement position="29"><ns2:displayCharacter>T</ns2:displayCharacter><ns2:description>T 94%</ns2:description><ns2:value>93.548386</ns2:value></ns2:annotationElement><ns2:annotationElement position="30"><ns2:displayCharacter>G</ns2:displayCharacter><ns2:description>G 97%</ns2:description><ns2:value>96.77419</ns2:value></ns2:annotationElement><ns2:annotationElement position="31"><ns2:displayCharacter>C</ns2:displayCharacter><ns2:description>C 97%</ns2:description><ns2:value>96.77419</ns2:value></ns2:annotationElement><ns2:annotationElement position="32"><ns2:displayCharacter>T</ns2:displayCharacter><ns2:description>T 97%</ns2:description><ns2:value>96.77419</ns2:value></ns2:annotationElement><ns2:annotationElement position="33"><ns2:displayCharacter>T</ns2:displayCharacter><ns2:description>T 97%</ns2:description><ns2:value>96.77419</ns2:value></ns2:annotationElement><ns2:annotationElement position="34"><ns2:displayCharacter>G</ns2:displayCharacter><ns2:description>G 97%</ns2:description><ns2:value>96.77419</ns2:value></ns2:annotationElement><ns2:annotationElement position="35"><ns2:displayCharacter>T</ns2:displayCharacter><ns2:description>T 97%</ns2:description><ns2:value>96.77419</ns2:value></ns2:annotationElement><ns2:annotationElement position="36"><ns2:displayCharacter>T</ns2:displayCharacter><ns2:description>T 97%</ns2:description><ns2:value>96.77419</ns2:value></ns2:annotationElement><ns2:annotationElement position="37"><ns2:displayCharacter>T</ns2:displayCharacter><ns2:description>T 97%</ns2:description><ns2:value>96.77419</ns2:value></ns2:annotationElement><ns2:annotationElement position="38"><ns2:displayCharacter>C</ns2:displayCharacter><ns2:description>C 97%</ns2:description><ns2:value>96.77419</ns2:value></ns2:annotationElement><ns2:annotationElement position="39"><ns2:displayCharacter>A</ns2:displayCharacter><ns2:description>A 97%</ns2:description><ns2:value>96.77419</ns2:value></ns2:annotationElement><ns2:annotationElement position="40"><ns2:displayCharacter>A</ns2:displayCharacter><ns2:description>A 97%</ns2:description><ns2:value>96.77419</ns2:value></ns2:annotationElement><ns2:annotationElement position="41"><ns2:displayCharacter>G</ns2:displayCharacter><ns2:description>G 97%</ns2:description><ns2:value>96.77419</ns2:value></ns2:annotationElement><ns2:annotationElement position="42"><ns2:displayCharacter>G</ns2:displayCharacter><ns2:description>G 97%</ns2:description><ns2:value>96.77419</ns2:value></ns2:annotationElement><ns2:annotationElement position="43"><ns2:displayCharacter>A</ns2:displayCharacter><ns2:description>A 97%</ns2:description><ns2:value>96.77419</ns2:value></ns2:annotationElement><ns2:annotationElement position="44"><ns2:displayCharacter>C</ns2:displayCharacter><ns2:description>C 97%</ns2:description><ns2:value>96.77419</ns2:value></ns2:annotationElement><ns2:annotationElement position="45"><ns2:displayCharacter>T</ns2:displayCharacter><ns2:description>T 97%</ns2:description><ns2:value>96.77419</ns2:value></ns2:annotationElement><ns2:annotationElement position="46"><ns2:displayCharacter>T</ns2:displayCharacter><ns2:description>T 97%</ns2:description><ns2:value>96.77419</ns2:value></ns2:annotationElement><ns2:annotationElement position="47"><ns2:displayCharacter>A</ns2:displayCharacter><ns2:description>A 97%</ns2:description><ns2:value>96.77419</ns2:value></ns2:annotationElement><ns2:annotationElement position="48"><ns2:displayCharacter>G</ns2:displayCharacter><ns2:description>G 97%</ns2:description><ns2:value>96.77419</ns2:value></ns2:annotationElement><ns2:annotationElement position="49"><ns2:displayCharacter>C</ns2:displayCharacter><ns2:description>C 97%</ns2:description><ns2:value>96.77419</ns2:value></ns2:annotationElement><ns2:annotationElement position="50"><ns2:displayCharacter>C</ns2:displayCharacter><ns2:description>C 97%</ns2:description><ns2:value>96.77419</ns2:value></ns2:annotationElement><ns2:annotationElement position="51"><ns2:displayCharacter>A</ns2:displayCharacter><ns2:description>A 97%</ns2:description><ns2:value>96.77419</ns2:value></ns2:annotationElement><ns2:annotationElement position="52"><ns2:displayCharacter>T</ns2:displayCharacter><ns2:description>T 100%</ns2:description><ns2:value>100.0</ns2:value></ns2:annotationElement><ns2:annotationElement position="53"><ns2:displayCharacter>G</ns2:displayCharacter><ns2:description>G 100%</ns2:description><ns2:value>100.0</ns2:value></ns2:annotationElement><ns2:annotationElement position="54"><ns2:displayCharacter>C</ns2:displayCharacter><ns2:description>C 100%</ns2:description><ns2:value>100.0</ns2:value></ns2:annotationElement><ns2:annotationElement position="55"><ns2:displayCharacter>A</ns2:displayCharacter><ns2:description>A 100%</ns2:description><ns2:value>100.0</ns2:value></ns2:annotationElement><ns2:annotationElement position="56"><ns2:displayCharacter>T</ns2:displayCharacter><ns2:description>T 100%</ns2:description><ns2:value>100.0</ns2:value></ns2:annotationElement><ns2:annotationElement position="57"><ns2:displayCharacter>G</ns2:displayCharacter><ns2:description>G 100%</ns2:description><ns2:value>100.0</ns2:value></ns2:annotationElement><ns2:annotationElement position="58"><ns2:displayCharacter>C</ns2:displayCharacter><ns2:description>C 100%</ns2:description><ns2:value>100.0</ns2:value></ns2:annotationElement><ns2:annotationElement position="59"><ns2:displayCharacter>C</ns2:displayCharacter><ns2:description>C 100%</ns2:description><ns2:value>100.0</ns2:value></ns2:annotationElement><ns2:annotationElement position="60"><ns2:displayCharacter>T</ns2:displayCharacter><ns2:description>T 100%</ns2:description><ns2:value>100.0</ns2:value></ns2:annotationElement><ns2:annotationElement position="61"><ns2:displayCharacter>C</ns2:displayCharacter><ns2:description>C 97%</ns2:description><ns2:value>96.77419</ns2:value></ns2:annotationElement><ns2:annotationElement position="62"><ns2:displayCharacter>A</ns2:displayCharacter><ns2:description>A 100%</ns2:description><ns2:value>100.0</ns2:value></ns2:annotationElement><ns2:annotationElement position="63"><ns2:displayCharacter>G</ns2:displayCharacter><ns2:description>G 100%</ns2:description><ns2:value>100.0</ns2:value></ns2:annotationElement><ns2:annotationElement position="64"><ns2:displayCharacter>A</ns2:displayCharacter><ns2:description>A 100%</ns2:description><ns2:value>100.0</ns2:value></ns2:annotationElement><ns2:annotationElement position="65"><ns2:displayCharacter>A</ns2:displayCharacter><ns2:description>A 100%</ns2:description><ns2:value>100.0</ns2:value></ns2:annotationElement><ns2:annotationElement position="66"><ns2:displayCharacter>T</ns2:displayCharacter><ns2:description>T 100%</ns2:description><ns2:value>100.0</ns2:value></ns2:annotationElement><ns2:annotationElement position="67"><ns2:displayCharacter>C</ns2:displayCharacter><ns2:description>C 100%</ns2:description><ns2:value>100.0</ns2:value></ns2:annotationElement><ns2:annotationElement position="68"><ns2:displayCharacter>A</ns2:displayCharacter><ns2:description>A 100%</ns2:description><ns2:value>100.0</ns2:value></ns2:annotationElement><ns2:annotationElement position="69"><ns2:displayCharacter>C</ns2:displayCharacter><ns2:description>C 100%</ns2:description><ns2:value>100.0</ns2:value></ns2:annotationElement><ns2:annotationElement position="70"><ns2:displayCharacter>T</ns2:displayCharacter><ns2:description>T 100%</ns2:description><ns2:value>100.0</ns2:value></ns2:annotationElement><ns2:annotationElement position="71"><ns2:displayCharacter>G</ns2:displayCharacter><ns2:description>G 100%</ns2:description><ns2:value>100.0</ns2:value></ns2:annotationElement><ns2:annotationElement position="72"><ns2:displayCharacter>C</ns2:displayCharacter><ns2:description>C 100%</ns2:description><ns2:value>100.0</ns2:value></ns2:annotationElement><ns2:annotationElement position="73"><ns2:displayCharacter>A</ns2:displayCharacter><ns2:description>A 100%</ns2:description><ns2:value>100.0</ns2:value></ns2:annotationElement><ns2:annotationElement position="74"><ns2:displayCharacter>T</ns2:displayCharacter><ns2:description>T 74%</ns2:description><ns2:value>74.19355</ns2:value></ns2:annotationElement><ns2:annotationElement position="75"><ns2:displayCharacter>T</ns2:displayCharacter><ns2:description>T 52%</ns2:description><ns2:value>51.612904</ns2:value></ns2:annotationElement><ns2:annotationElement position="76"><ns2:displayCharacter>T</ns2:displayCharacter><ns2:description>T 100%</ns2:description><ns2:value>100.0</ns2:value></ns2:annotationElement><ns2:annotationElement position="77"><ns2:displayCharacter>G</ns2:displayCharacter><ns2:description>G 100%</ns2:description><ns2:value>100.0</ns2:value></ns2:annotationElement><ns2:annotationElement position="78"><ns2:displayCharacter>C</ns2:displayCharacter><ns2:description>C 100%</ns2:description><ns2:value>100.0</ns2:value></ns2:annotationElement><ns2:annotationElement position="79"><ns2:displayCharacter>A</ns2:displayCharacter><ns2:description>A 100%</ns2:description><ns2:value>100.0</ns2:value></ns2:annotationElement><ns2:annotationElement position="80"><ns2:displayCharacter>G</ns2:displayCharacter><ns2:description>G 100%</ns2:description><ns2:value>100.0</ns2:value></ns2:annotationElement><ns2:annotationElement position="81"><ns2:displayCharacter>G</ns2:displayCharacter><ns2:description>G 100%</ns2:description><ns2:value>100.0</ns2:value></ns2:annotationElement><ns2:annotationElement position="82"><ns2:displayCharacter>A</ns2:displayCharacter><ns2:description>A 100%</ns2:description><ns2:value>100.0</ns2:value></ns2:annotationElement><ns2:annotationElement position="83"><ns2:displayCharacter>A</ns2:displayCharacter><ns2:description>A 100%</ns2:description><ns2:value>100.0</ns2:value></ns2:annotationElement><ns2:annotationElement position="84"><ns2:displayCharacter>T</ns2:displayCharacter><ns2:description>T 100%</ns2:description><ns2:value>100.0</ns2:value></ns2:annotationElement><ns2:annotationElement position="85"><ns2:displayCharacter>C</ns2:displayCharacter><ns2:description>C 100%</ns2:description><ns2:value>100.0</ns2:value></ns2:annotationElement><ns2:annotationElement position="86"><ns2:displayCharacter>T</ns2:displayCharacter><ns2:description>T 100%</ns2:description><ns2:value>100.0</ns2:value></ns2:annotationElement><ns2:annotationElement position="87"><ns2:displayCharacter>G</ns2:displayCharacter><ns2:description>G 100%</ns2:description><ns2:value>100.0</ns2:value></ns2:annotationElement><ns2:annotationElement position="88"><ns2:displayCharacter>C</ns2:displayCharacter><ns2:description>C 100%</ns2:description><ns2:value>100.0</ns2:value></ns2:annotationElement><ns2:annotationElement position="89"><ns2:displayCharacter>G</ns2:displayCharacter><ns2:description>G 100%</ns2:description><ns2:value>100.0</ns2:value></ns2:annotationElement><ns2:annotationElement position="90"><ns2:displayCharacter>C</ns2:displayCharacter><ns2:description>C 100%</ns2:description><ns2:value>100.0</ns2:value></ns2:annotationElement><ns2:annotationElement position="91"><ns2:displayCharacter>A</ns2:displayCharacter><ns2:description>A 100%</ns2:description><ns2:value>100.0</ns2:value></ns2:annotationElement><ns2:annotationElement position="92"><ns2:displayCharacter>T</ns2:displayCharacter><ns2:description>T 100%</ns2:description><ns2:value>100.0</ns2:value></ns2:annotationElement><ns2:annotationElement position="93"><ns2:displayCharacter>G</ns2:displayCharacter><ns2:description>G 100%</ns2:description><ns2:value>100.0</ns2:value></ns2:annotationElement><ns2:annotationElement position="94"><ns2:displayCharacter>G</ns2:displayCharacter><ns2:description>G 100%</ns2:description><ns2:value>100.0</ns2:value></ns2:annotationElement><ns2:annotationElement position="95"><ns2:displayCharacter>C</ns2:displayCharacter><ns2:description>C 100%</ns2:description><ns2:value>100.0</ns2:value></ns2:annotationElement><ns2:annotationElement position="96"><ns2:displayCharacter>T</ns2:displayCharacter><ns2:description>T 100%</ns2:description><ns2:value>100.0</ns2:value></ns2:annotationElement><ns2:annotationElement position="97"><ns2:displayCharacter>C</ns2:displayCharacter><ns2:description>C 100%</ns2:description><ns2:value>100.0</ns2:value></ns2:annotationElement><ns2:annotationElement position="98"><ns2:displayCharacter>A</ns2:displayCharacter><ns2:description>A 100%</ns2:description><ns2:value>100.0</ns2:value></ns2:annotationElement><ns2:annotationElement position="99"><ns2:displayCharacter>T</ns2:displayCharacter><ns2:description>T 100%</ns2:description><ns2:value>100.0</ns2:value></ns2:annotationElement><ns2:annotationElement position="100"><ns2:displayCharacter>T</ns2:displayCharacter><ns2:description>T 100%</ns2:description><ns2:value>100.0</ns2:value></ns2:annotationElement><ns2:annotationElement position="101"><ns2:displayCharacter>A</ns2:displayCharacter><ns2:description>A 100%</ns2:description><ns2:value>100.0</ns2:value></ns2:annotationElement><ns2:annotationElement position="102"><ns2:displayCharacter>C</ns2:displayCharacter><ns2:description>C 100%</ns2:description><ns2:value>100.0</ns2:value></ns2:annotationElement><ns2:annotationElement position="103"><ns2:displayCharacter>A</ns2:displayCharacter><ns2:description>A 100%</ns2:description><ns2:value>100.0</ns2:value></ns2:annotationElement><ns2:annotationElement position="104"><ns2:displayCharacter>T</ns2:displayCharacter><ns2:description>T 100%</ns2:description><ns2:value>100.0</ns2:value></ns2:annotationElement><ns2:annotationElement position="105"><ns2:displayCharacter>C</ns2:displayCharacter><ns2:description>C 100%</ns2:description><ns2:value>100.0</ns2:value></ns2:annotationElement><ns2:annotationElement position="106"><ns2:displayCharacter>A</ns2:displayCharacter><ns2:description>A 100%</ns2:description><ns2:value>100.0</ns2:value></ns2:annotationElement><ns2:annotationElement position="107"><ns2:displayCharacter>G</ns2:displayCharacter><ns2:description>G 100%</ns2:description><ns2:value>100.0</ns2:value></ns2:annotationElement><ns2:annotationElement position="108"><ns2:displayCharacter>A</ns2:displayCharacter><ns2:description>A 100%</ns2:description><ns2:value>100.0</ns2:value></ns2:annotationElement><ns2:annotationElement position="109"><ns2:displayCharacter>C</ns2:displayCharacter><ns2:description>C 100%</ns2:description><ns2:value>100.0</ns2:value></ns2:annotationElement><ns2:annotationElement position="110"><ns2:displayCharacter>G</ns2:displayCharacter><ns2:description>G 100%</ns2:description><ns2:value>100.0</ns2:value></ns2:annotationElement><ns2:annotationElement position="111"><ns2:displayCharacter>T</ns2:displayCharacter><ns2:description>T 100%</ns2:description><ns2:value>100.0</ns2:value></ns2:annotationElement><ns2:annotationElement position="112"><ns2:displayCharacter>A</ns2:displayCharacter><ns2:description>A 100%</ns2:description><ns2:value>100.0</ns2:value></ns2:annotationElement><ns2:annotationElement position="113"><ns2:displayCharacter>A</ns2:displayCharacter><ns2:description>A 100%</ns2:description><ns2:value>100.0</ns2:value></ns2:annotationElement><ns2:annotationElement position="114"><ns2:displayCharacter>T</ns2:displayCharacter><ns2:description>T 100%</ns2:description><ns2:value>100.0</ns2:value></ns2:annotationElement><ns2:annotationElement position="115"><ns2:displayCharacter>C</ns2:displayCharacter><ns2:description>C 100%</ns2:description><ns2:value>100.0</ns2:value></ns2:annotationElement><ns2:annotationElement position="116"><ns2:displayCharacter>T</ns2:displayCharacter><ns2:description>T 100%</ns2:description><ns2:value>100.0</ns2:value></ns2:annotationElement><ns2:annotationElement position="117"><ns2:displayCharacter>G</ns2:displayCharacter><ns2:description>G 100%</ns2:description><ns2:value>100.0</ns2:value></ns2:annotationElement><ns2:annotationElement position="118"><ns2:displayCharacter>C</ns2:displayCharacter><ns2:description>C 100%</ns2:description><ns2:value>100.0</ns2:value></ns2:annotationElement><ns2:annotationElement position="119"><ns2:displayCharacter>C</ns2:displayCharacter><ns2:description>C 100%</ns2:description><ns2:value>100.0</ns2:value></ns2:annotationElement><ns2:annotationElement position="120"><ns2:displayCharacter>G</ns2:displayCharacter><ns2:description>G 100%</ns2:description><ns2:value>100.0</ns2:value></ns2:annotationElement><ns2:annotationElement position="121"><ns2:displayCharacter>C</ns2:displayCharacter><ns2:description>C 100%</ns2:description><ns2:value>100.0</ns2:value></ns2:annotationElement><ns2:annotationElement position="122"><ns2:displayCharacter>A</ns2:displayCharacter><ns2:description>A 84%</ns2:description><ns2:value>83.870964</ns2:value></ns2:annotationElement><ns2:annotationElement position="123"><ns2:displayCharacter>A</ns2:displayCharacter><ns2:description>A 100%</ns2:description><ns2:value>100.0</ns2:value></ns2:annotationElement><ns2:annotationElement position="124"><ns2:displayCharacter>A</ns2:displayCharacter><ns2:description>A 74%</ns2:description><ns2:value>74.19355</ns2:value></ns2:annotationElement><ns2:annotationElement position="125"><ns2:displayCharacter>A</ns2:displayCharacter><ns2:description>A 74%</ns2:description><ns2:value>74.19355</ns2:value></ns2:annotationElement><ns2:annotationElement position="126"><ns2:displayCharacter>A</ns2:displayCharacter><ns2:description>A 100%</ns2:description><ns2:value>100.0</ns2:value></ns2:annotationElement><ns2:annotationElement position="127"><ns2:displayCharacter>T</ns2:displayCharacter><ns2:description>T 65%</ns2:description><ns2:value>64.51613</ns2:value></ns2:annotationElement><ns2:annotationElement position="128"><ns2:displayCharacter>C</ns2:displayCharacter><ns2:description>C 74%</ns2:description><ns2:value>74.19355</ns2:value></ns2:annotationElement><ns2:annotationElement position="129"><ns2:displayCharacter>T</ns2:displayCharacter><ns2:description>T 100%</ns2:description><ns2:value>100.0</ns2:value></ns2:annotationElement><ns2:annotationElement position="130"><ns2:displayCharacter>T</ns2:displayCharacter><ns2:description>T 100%</ns2:description><ns2:value>100.0</ns2:value></ns2:annotationElement><ns2:annotationElement position="131"><ns2:displayCharacter>G</ns2:displayCharacter><ns2:description>G 100%</ns2:description><ns2:value>100.0</ns2:value></ns2:annotationElement><ns2:annotationElement position="132"><ns2:displayCharacter>C</ns2:displayCharacter><ns2:description>C 100%</ns2:description><ns2:value>100.0</ns2:value></ns2:annotationElement><ns2:annotationElement position="133"><ns2:displayCharacter>G</ns2:displayCharacter><ns2:description>G 100%</ns2:description><ns2:value>100.0</ns2:value></ns2:annotationElement><ns2:annotationElement position="134"><ns2:displayCharacter>G</ns2:displayCharacter><ns2:description>G 100%</ns2:description><ns2:value>100.0</ns2:value></ns2:annotationElement><ns2:annotationElement position="135"><ns2:displayCharacter>T</ns2:displayCharacter><ns2:description>T 100%</ns2:description><ns2:value>100.0</ns2:value></ns2:annotationElement><ns2:annotationElement position="136"><ns2:displayCharacter>T</ns2:displayCharacter><ns2:description>T 52%</ns2:description><ns2:value>51.612904</ns2:value></ns2:annotationElement><ns2:annotationElement position="137"><ns2:displayCharacter>T</ns2:displayCharacter><ns2:description>T 74%</ns2:description><ns2:value>74.19355</ns2:value></ns2:annotationElement><ns2:annotationElement position="138"><ns2:displayCharacter>+</ns2:displayCharacter><ns2:description>[CT] 13%</ns2:description><ns2:value>12.903226</ns2:value></ns2:annotationElement><ns2:annotationElement position="139"><ns2:displayCharacter>C</ns2:displayCharacter><ns2:description>C 100%</ns2:description><ns2:value>100.0</ns2:value></ns2:annotationElement><ns2:annotationElement position="140"><ns2:displayCharacter>C</ns2:displayCharacter><ns2:description>C 100%</ns2:description><ns2:value>100.0</ns2:value></ns2:annotationElement><ns2:annotationElement position="141"><ns2:displayCharacter>G</ns2:displayCharacter><ns2:description>G 100%</ns2:description><ns2:value>100.0</ns2:value></ns2:annotationElement><ns2:annotationElement position="142"><ns2:displayCharacter>C</ns2:displayCharacter><ns2:description>C 100%</ns2:description><ns2:value>100.0</ns2:value></ns2:annotationElement><ns2:annotationElement position="143"><ns2:displayCharacter>A</ns2:displayCharacter><ns2:description>A 97%</ns2:description><ns2:value>96.77419</ns2:value></ns2:annotationElement><ns2:annotationElement position="144"><ns2:displayCharacter>A</ns2:displayCharacter><ns2:description>A 58%</ns2:description><ns2:value>58.064518</ns2:value></ns2:annotationElement><ns2:annotationElement position="145"><ns2:displayCharacter>A</ns2:displayCharacter><ns2:description>A 55%</ns2:description><ns2:value>54.83871</ns2:value></ns2:annotationElement><ns2:annotationElement position="146"><ns2:displayCharacter>A</ns2:displayCharacter><ns2:description>A 100%</ns2:description><ns2:value>100.0</ns2:value></ns2:annotationElement><ns2:annotationElement position="147"><ns2:displayCharacter>T</ns2:displayCharacter><ns2:description>T 61%</ns2:description><ns2:value>61.29032</ns2:value></ns2:annotationElement><ns2:annotationElement position="148"><ns2:displayCharacter>T</ns2:displayCharacter><ns2:description>T 100%</ns2:description><ns2:value>100.0</ns2:value></ns2:annotationElement><ns2:annotationElement position="149"><ns2:displayCharacter>G</ns2:displayCharacter><ns2:description>G 100%</ns2:description><ns2:value>100.0</ns2:value></ns2:annotationElement><ns2:annotationElement position="150"><ns2:displayCharacter>G</ns2:displayCharacter><ns2:description>G 100%</ns2:description><ns2:value>100.0</ns2:value></ns2:annotationElement><ns2:annotationElement position="151"><ns2:displayCharacter>A</ns2:displayCharacter><ns2:description>A 100%</ns2:description><ns2:value>100.0</ns2:value></ns2:annotationElement><ns2:annotationElement position="152"><ns2:displayCharacter>T</ns2:displayCharacter><ns2:description>T 100%</ns2:description><ns2:value>100.0</ns2:value></ns2:annotationElement><ns2:annotationElement position="153"><ns2:displayCharacter>A</ns2:displayCharacter><ns2:description>A 100%</ns2:description><ns2:value>100.0</ns2:value></ns2:annotationElement><ns2:annotationElement position="154"><ns2:displayCharacter>A</ns2:displayCharacter><ns2:description>A 100%</ns2:description><ns2:value>100.0</ns2:value></ns2:annotationElement><ns2:annotationElement position="155"><ns2:displayCharacter>C</ns2:displayCharacter><ns2:description>C 100%</ns2:description><ns2:value>100.0</ns2:value></ns2:annotationElement><ns2:annotationElement position="156"><ns2:displayCharacter>T</ns2:displayCharacter><ns2:description>T 100%</ns2:description><ns2:value>100.0</ns2:value></ns2:annotationElement><ns2:annotationElement position="157"><ns2:displayCharacter>T</ns2:displayCharacter><ns2:description>T 100%</ns2:description><ns2:value>100.0</ns2:value></ns2:annotationElement><ns2:annotationElement position="158"><ns2:displayCharacter>G</ns2:displayCharacter><ns2:description>G 100%</ns2:description><ns2:value>100.0</ns2:value></ns2:annotationElement><ns2:annotationElement position="159"><ns2:displayCharacter>G</ns2:displayCharacter><ns2:description>G 100%</ns2:description><ns2:value>100.0</ns2:value></ns2:annotationElement><ns2:annotationElement position="160"><ns2:displayCharacter>C</ns2:displayCharacter><ns2:description>C 100%</ns2:description><ns2:value>100.0</ns2:value></ns2:annotationElement><ns2:annotationElement position="161"><ns2:displayCharacter>G</ns2:displayCharacter><ns2:description>G 100%</ns2:description><ns2:value>100.0</ns2:value></ns2:annotationElement><ns2:annotationElement position="162"><ns2:displayCharacter>A</ns2:displayCharacter><ns2:description>A 100%</ns2:description><ns2:value>100.0</ns2:value></ns2:annotationElement><ns2:annotationElement position="163"><ns2:displayCharacter>A</ns2:displayCharacter><ns2:description>A 100%</ns2:description><ns2:value>100.0</ns2:value></ns2:annotationElement><ns2:annotationElement position="164"><ns2:displayCharacter>A</ns2:displayCharacter><ns2:description>A 100%</ns2:description><ns2:value>100.0</ns2:value></ns2:annotationElement><ns2:annotationElement position="165"><ns2:displayCharacter>C</ns2:displayCharacter><ns2:description>C 100%</ns2:description><ns2:value>100.0</ns2:value></ns2:annotationElement><ns2:annotationElement position="166"><ns2:displayCharacter>G</ns2:displayCharacter><ns2:description>G 100%</ns2:description><ns2:value>100.0</ns2:value></ns2:annotationElement><ns2:annotationElement position="167"><ns2:displayCharacter>C</ns2:displayCharacter><ns2:description>C 100%</ns2:description><ns2:value>100.0</ns2:value></ns2:annotationElement><ns2:annotationElement position="168"><ns2:displayCharacter>C</ns2:displayCharacter><ns2:description>C 100%</ns2:description><ns2:value>100.0</ns2:value></ns2:annotationElement><ns2:annotationElement position="169"><ns2:displayCharacter>A</ns2:displayCharacter><ns2:description>A 100%</ns2:description><ns2:value>100.0</ns2:value></ns2:annotationElement><ns2:annotationElement position="170"><ns2:displayCharacter>A</ns2:displayCharacter><ns2:description>A 100%</ns2:description><ns2:value>100.0</ns2:value></ns2:annotationElement><ns2:annotationElement position="171"><ns2:displayCharacter>G</ns2:displayCharacter><ns2:description>G 100%</ns2:description><ns2:value>100.0</ns2:value></ns2:annotationElement><ns2:annotationElement position="172"><ns2:displayCharacter>C</ns2:displayCharacter><ns2:description>C 100%</ns2:description><ns2:value>100.0</ns2:value></ns2:annotationElement><ns2:annotationElement position="173"><ns2:displayCharacter>T</ns2:displayCharacter><ns2:description>T 100%</ns2:description><ns2:value>100.0</ns2:value></ns2:annotationElement><ns2:annotationElement position="174"><ns2:displayCharacter>A</ns2:displayCharacter><ns2:description>A 100%</ns2:description><ns2:value>100.0</ns2:value></ns2:annotationElement><ns2:annotationElement position="175"><ns2:displayCharacter>A</ns2:displayCharacter><ns2:description>A 100%</ns2:description><ns2:value>100.0</ns2:value></ns2:annotationElement><ns2:annotationElement position="176"><ns2:displayCharacter>T</ns2:displayCharacter><ns2:description>T 100%</ns2:description><ns2:value>100.0</ns2:value></ns2:annotationElement><ns2:annotationElement position="177"><ns2:displayCharacter>A</ns2:displayCharacter><ns2:description>A 100%</ns2:description><ns2:value>100.0</ns2:value></ns2:annotationElement><ns2:annotationElement position="178"><ns2:displayCharacter>C</ns2:displayCharacter><ns2:description>C 100%</ns2:description><ns2:value>100.0</ns2:value></ns2:annotationElement><ns2:annotationElement position="179"><ns2:displayCharacter>A</ns2:displayCharacter><ns2:description>A 100%</ns2:description><ns2:value>100.0</ns2:value></ns2:annotationElement><ns2:annotationElement position="180"><ns2:displayCharacter>T</ns2:displayCharacter><ns2:description>T 100%</ns2:description><ns2:value>100.0</ns2:value></ns2:annotationElement><ns2:annotationElement position="181"><ns2:displayCharacter>G</ns2:displayCharacter><ns2:description>G 100%</ns2:description><ns2:value>100.0</ns2:value></ns2:annotationElement><ns2:annotationElement position="182"><ns2:displayCharacter>A</ns2:displayCharacter><ns2:description>A 100%</ns2:description><ns2:value>100.0</ns2:value></ns2:annotationElement><ns2:annotationElement position="183"><ns2:displayCharacter>A</ns2:displayCharacter><ns2:description>A 87%</ns2:description><ns2:value>87.09677</ns2:value></ns2:annotationElement><ns2:annotationElement position="184"><ns2:displayCharacter>C</ns2:displayCharacter><ns2:description>C 100%</ns2:description><ns2:value>100.0</ns2:value></ns2:annotationElement><ns2:annotationElement position="185"><ns2:displayCharacter>C</ns2:displayCharacter><ns2:description>C 100%</ns2:description><ns2:value>100.0</ns2:value></ns2:annotationElement><ns2:annotationElement position="186"><ns2:displayCharacter>A</ns2:displayCharacter><ns2:description>A 97%</ns2:description><ns2:value>96.77419</ns2:value></ns2:annotationElement><ns2:annotationElement position="187"><ns2:displayCharacter>A</ns2:displayCharacter><ns2:description>A 77%</ns2:description><ns2:value>77.41936</ns2:value></ns2:annotationElement><ns2:annotationElement position="188"><ns2:displayCharacter>C</ns2:displayCharacter><ns2:description>C 84%</ns2:description><ns2:value>83.870964</ns2:value></ns2:annotationElement><ns2:annotationElement position="189"><ns2:displayCharacter>C</ns2:displayCharacter><ns2:description>C 71%</ns2:description><ns2:value>70.96774</ns2:value></ns2:annotationElement><ns2:annotationElement position="190"><ns2:displayCharacter>G</ns2:displayCharacter><ns2:description>G 100%</ns2:description><ns2:value>100.0</ns2:value></ns2:annotationElement><ns2:annotationElement position="191"><ns2:displayCharacter>G</ns2:displayCharacter><ns2:description>G 100%</ns2:description><ns2:value>100.0</ns2:value></ns2:annotationElement><ns2:annotationElement position="192"><ns2:displayCharacter>G</ns2:displayCharacter><ns2:description>G 52%</ns2:description><ns2:value>51.612904</ns2:value></ns2:annotationElement><ns2:annotationElement position="193"><ns2:displayCharacter>T</ns2:displayCharacter><ns2:description>T 58%</ns2:description><ns2:value>58.064518</ns2:value></ns2:annotationElement><ns2:annotationElement position="194"><ns2:displayCharacter>G</ns2:displayCharacter><ns2:description>G 74%</ns2:description><ns2:value>74.19355</ns2:value></ns2:annotationElement><ns2:annotationElement position="195"><ns2:displayCharacter>T</ns2:displayCharacter><ns2:description>T 55%</ns2:description><ns2:value>54.83871</ns2:value></ns2:annotationElement><ns2:annotationElement position="196"><ns2:displayCharacter>T</ns2:displayCharacter><ns2:description>T 100%</ns2:description><ns2:value>100.0</ns2:value></ns2:annotationElement><ns2:annotationElement position="197"><ns2:displayCharacter>C</ns2:displayCharacter><ns2:description>C 100%</ns2:description><ns2:value>100.0</ns2:value></ns2:annotationElement><ns2:annotationElement position="198"><ns2:displayCharacter>T</ns2:displayCharacter><ns2:description>T 71%</ns2:description><ns2:value>70.96774</ns2:value></ns2:annotationElement><ns2:annotationElement position="199"><ns2:displayCharacter>C</ns2:displayCharacter><ns2:description>C 100%</ns2:description><ns2:value>100.0</ns2:value></ns2:annotationElement><ns2:annotationElement position="200"><ns2:displayCharacter>C</ns2:displayCharacter><ns2:description>C 52%</ns2:description><ns2:value>51.612904</ns2:value></ns2:annotationElement><ns2:annotationElement position="201"><ns2:displayCharacter>A</ns2:displayCharacter><ns2:description>A 52%</ns2:description><ns2:value>51.612904</ns2:value></ns2:annotationElement><ns2:annotationElement position="202"><ns2:displayCharacter>C</ns2:displayCharacter><ns2:description>C 81%</ns2:description><ns2:value>80.645164</ns2:value></ns2:annotationElement><ns2:annotationElement position="203"><ns2:displayCharacter>T</ns2:displayCharacter><ns2:description>T 100%</ns2:description><ns2:value>100.0</ns2:value></ns2:annotationElement><ns2:annotationElement position="204"><ns2:displayCharacter>C</ns2:displayCharacter><ns2:description>C 81%</ns2:description><ns2:value>80.645164</ns2:value></ns2:annotationElement><ns2:annotationElement position="205"><ns2:displayCharacter>C</ns2:displayCharacter><ns2:description>C 100%</ns2:description><ns2:value>100.0</ns2:value></ns2:annotationElement><ns2:annotationElement position="206"><ns2:displayCharacter>A</ns2:displayCharacter><ns2:description>A 52%</ns2:description><ns2:value>51.612904</ns2:value></ns2:annotationElement><ns2:annotationElement position="207"><ns2:displayCharacter>G</ns2:displayCharacter><ns2:description>G 87%</ns2:description><ns2:value>87.09677</ns2:value></ns2:annotationElement><ns2:annotationElement position="208"><ns2:displayCharacter>A</ns2:displayCharacter><ns2:description>A 52%</ns2:description><ns2:value>51.612904</ns2:value></ns2:annotationElement><ns2:annotationElement position="209"><ns2:displayCharacter>C</ns2:displayCharacter><ns2:description>C 55%</ns2:description><ns2:value>54.83871</ns2:value></ns2:annotationElement><ns2:annotationElement position="210"><ns2:displayCharacter>G</ns2:displayCharacter><ns2:description>G 65%</ns2:description><ns2:value>64.51613</ns2:value></ns2:annotationElement><ns2:annotationElement position="211"><ns2:displayCharacter>G</ns2:displayCharacter><ns2:description>G 52%</ns2:description><ns2:value>51.612904</ns2:value></ns2:annotationElement><ns2:annotationElement position="212"><ns2:displayCharacter>T</ns2:displayCharacter><ns2:description>T 52%</ns2:description><ns2:value>51.612904</ns2:value></ns2:annotationElement><ns2:annotationElement position="213"><ns2:displayCharacter>G</ns2:displayCharacter><ns2:description>G 87%</ns2:description><ns2:value>87.09677</ns2:value></ns2:annotationElement><ns2:annotationElement position="214"><ns2:displayCharacter>G</ns2:displayCharacter><ns2:description>G 13%</ns2:description><ns2:value>12.903226</ns2:value></ns2:annotationElement><ns2:annotationElement position="215"><ns2:displayCharacter>G</ns2:displayCharacter><ns2:description>G 13%</ns2:description><ns2:value>12.903226</ns2:value></ns2:annotationElement><ns2:annotationElement position="216"><ns2:displayCharacter>C</ns2:displayCharacter><ns2:description>C 13%</ns2:description><ns2:value>12.903226</ns2:value></ns2:annotationElement><ns2:annotationElement position="217"><ns2:displayCharacter>T</ns2:displayCharacter><ns2:description>T 13%</ns2:description><ns2:value>12.903226</ns2:value></ns2:annotationElement><ns2:annotationElement position="218"><ns2:displayCharacter>T</ns2:displayCharacter><ns2:description>T 13%</ns2:description><ns2:value>12.903226</ns2:value></ns2:annotationElement><ns2:annotationElement position="219"><ns2:displayCharacter>G</ns2:displayCharacter><ns2:description>G 13%</ns2:description><ns2:value>12.903226</ns2:value></ns2:annotationElement><ns2:annotationElement position="220"><ns2:displayCharacter>T</ns2:displayCharacter><ns2:description>T 13%</ns2:description><ns2:value>12.903226</ns2:value></ns2:annotationElement><ns2:annotationElement position="221"><ns2:displayCharacter>G</ns2:displayCharacter><ns2:description>G 13%</ns2:description><ns2:value>12.903226</ns2:value></ns2:annotationElement><ns2:annotationElement position="222"><ns2:displayCharacter>T</ns2:displayCharacter><ns2:description>T 13%</ns2:description><ns2:value>12.903226</ns2:value></ns2:annotationElement><ns2:annotationElement position="223"><ns2:displayCharacter>T</ns2:displayCharacter><ns2:description>T 13%</ns2:description><ns2:value>12.903226</ns2:value></ns2:annotationElement><ns2:annotationElement position="224"><ns2:displayCharacter>T</ns2:displayCharacter><ns2:description>T 13%</ns2:description><ns2:value>12.903226</ns2:value></ns2:annotationElement><ns2:annotationElement position="225"><ns2:displayCharacter>A</ns2:displayCharacter><ns2:description>A 13%</ns2:description><ns2:value>12.903226</ns2:value></ns2:annotationElement><ns2:annotationElement position="226"><ns2:displayCharacter>C</ns2:displayCharacter><ns2:description>C 13%</ns2:description><ns2:value>12.903226</ns2:value></ns2:annotationElement><ns2:annotationElement position="227"><ns2:displayCharacter>G</ns2:displayCharacter><ns2:description>G 13%</ns2:description><ns2:value>12.903226</ns2:value></ns2:annotationElement><ns2:annotationElement position="228"><ns2:displayCharacter>G</ns2:displayCharacter><ns2:description>G 74%</ns2:description><ns2:value>74.19355</ns2:value></ns2:annotationElement><ns2:annotationElement position="229"><ns2:displayCharacter>G</ns2:displayCharacter><ns2:description>G 71%</ns2:description><ns2:value>70.96774</ns2:value></ns2:annotationElement><ns2:annotationElement position="230"><ns2:displayCharacter>C</ns2:displayCharacter><ns2:description>C 84%</ns2:description><ns2:value>83.870964</ns2:value></ns2:annotationElement><ns2:annotationElement position="231"><ns2:displayCharacter>A</ns2:displayCharacter><ns2:description>A 71%</ns2:description><ns2:value>70.96774</ns2:value></ns2:annotationElement><ns2:annotationElement position="232"><ns2:displayCharacter>A</ns2:displayCharacter><ns2:description>A 74%</ns2:description><ns2:value>74.19355</ns2:value></ns2:annotationElement><ns2:annotationElement position="233"><ns2:displayCharacter>C</ns2:displayCharacter><ns2:description>C 74%</ns2:description><ns2:value>74.19355</ns2:value></ns2:annotationElement><ns2:annotationElement position="234"><ns2:displayCharacter>C</ns2:displayCharacter><ns2:description>C 81%</ns2:description><ns2:value>80.645164</ns2:value></ns2:annotationElement><ns2:annotationElement position="235"><ns2:displayCharacter>A</ns2:displayCharacter><ns2:description>A 52%</ns2:description><ns2:value>51.612904</ns2:value></ns2:annotationElement><ns2:annotationElement position="236"><ns2:displayCharacter>G</ns2:displayCharacter><ns2:description>G 48%</ns2:description><ns2:value>48.387096</ns2:value></ns2:annotationElement><ns2:annotationElement position="237"><ns2:displayCharacter>T</ns2:displayCharacter><ns2:description>T 65%</ns2:description><ns2:value>64.51613</ns2:value></ns2:annotationElement><ns2:annotationElement position="238"><ns2:displayCharacter>C</ns2:displayCharacter><ns2:description>C 81%</ns2:description><ns2:value>80.645164</ns2:value></ns2:annotationElement><ns2:annotationElement position="239"><ns2:displayCharacter>G</ns2:displayCharacter><ns2:description>G 100%</ns2:description><ns2:value>100.0</ns2:value></ns2:annotationElement><ns2:annotationElement position="240"><ns2:displayCharacter>T</ns2:displayCharacter><ns2:description>T 58%</ns2:description><ns2:value>58.064518</ns2:value></ns2:annotationElement><ns2:annotationElement position="241"><ns2:displayCharacter>C</ns2:displayCharacter><ns2:description>C 65%</ns2:description><ns2:value>64.51613</ns2:value></ns2:annotationElement><ns2:annotationElement position="242"><ns2:displayCharacter>G</ns2:displayCharacter><ns2:description>G 52%</ns2:description><ns2:value>51.612904</ns2:value></ns2:annotationElement><ns2:annotationElement position="243"><ns2:displayCharacter>T</ns2:displayCharacter><ns2:description>T 97%</ns2:description><ns2:value>96.77419</ns2:value></ns2:annotationElement><ns2:annotationElement position="244"><ns2:displayCharacter>G</ns2:displayCharacter><ns2:description>G 100%</ns2:description><ns2:value>100.0</ns2:value></ns2:annotationElement><ns2:annotationElement position="245"><ns2:displayCharacter>A</ns2:displayCharacter><ns2:description>A 55%</ns2:description><ns2:value>54.83871</ns2:value></ns2:annotationElement><ns2:annotationElement position="246"><ns2:displayCharacter>G</ns2:displayCharacter><ns2:description>G 100%</ns2:description><ns2:value>100.0</ns2:value></ns2:annotationElement><ns2:annotationElement position="247"><ns2:displayCharacter>A</ns2:displayCharacter><ns2:description>A 100%</ns2:description><ns2:value>100.0</ns2:value></ns2:annotationElement><ns2:annotationElement position="248"><ns2:displayCharacter>C</ns2:displayCharacter><ns2:description>C 97%</ns2:description><ns2:value>96.77419</ns2:value></ns2:annotationElement><ns2:annotationElement position="249"><ns2:displayCharacter>G</ns2:displayCharacter><ns2:description>G 100%</ns2:description><ns2:value>100.0</ns2:value></ns2:annotationElement><ns2:annotationElement position="250"><ns2:displayCharacter>C</ns2:displayCharacter><ns2:description>C 77%</ns2:description><ns2:value>77.41936</ns2:value></ns2:annotationElement><ns2:annotationElement position="251"><ns2:displayCharacter>C</ns2:displayCharacter><ns2:description>C 100%</ns2:description><ns2:value>100.0</ns2:value></ns2:annotationElement><ns2:annotationElement position="252"><ns2:displayCharacter>C</ns2:displayCharacter><ns2:description>C 100%</ns2:description><ns2:value>100.0</ns2:value></ns2:annotationElement><ns2:annotationElement position="253"><ns2:displayCharacter>A</ns2:displayCharacter><ns2:description>A 71%</ns2:description><ns2:value>70.96774</ns2:value></ns2:annotationElement><ns2:annotationElement position="254"><ns2:displayCharacter>G</ns2:displayCharacter><ns2:description>G 100%</ns2:description><ns2:value>100.0</ns2:value></ns2:annotationElement><ns2:annotationElement position="255"><ns2:displayCharacter>C</ns2:displayCharacter><ns2:description>C 100%</ns2:description><ns2:value>100.0</ns2:value></ns2:annotationElement><ns2:annotationElement position="256"><ns2:displayCharacter>G</ns2:displayCharacter><ns2:description>G 100%</ns2:description><ns2:value>100.0</ns2:value></ns2:annotationElement><ns2:annotationElement position="257"><ns2:displayCharacter>A</ns2:displayCharacter><ns2:description>A 100%</ns2:description><ns2:value>100.0</ns2:value></ns2:annotationElement><ns2:annotationElement position="258"><ns2:displayCharacter>A</ns2:displayCharacter><ns2:description>A 100%</ns2:description><ns2:value>100.0</ns2:value></ns2:annotationElement><ns2:annotationElement position="259"><ns2:displayCharacter>T</ns2:displayCharacter><ns2:description>T 100%</ns2:description><ns2:value>100.0</ns2:value></ns2:annotationElement><ns2:annotationElement position="260"><ns2:displayCharacter>G</ns2:displayCharacter><ns2:description>G 100%</ns2:description><ns2:value>100.0</ns2:value></ns2:annotationElement><ns2:annotationElement position="261"><ns2:displayCharacter>A</ns2:displayCharacter><ns2:description>A 100%</ns2:description><ns2:value>100.0</ns2:value></ns2:annotationElement><ns2:annotationElement position="262"><ns2:displayCharacter>A</ns2:displayCharacter><ns2:description>A 74%</ns2:description><ns2:value>74.19355</ns2:value></ns2:annotationElement><ns2:annotationElement position="263"><ns2:displayCharacter>T</ns2:displayCharacter><ns2:description>T 100%</ns2:description><ns2:value>100.0</ns2:value></ns2:annotationElement><ns2:annotationElement position="264"><ns2:displayCharacter>G</ns2:displayCharacter><ns2:description>G 100%</ns2:description><ns2:value>100.0</ns2:value></ns2:annotationElement><ns2:annotationElement position="265"><ns2:displayCharacter>A</ns2:displayCharacter><ns2:description>A 100%</ns2:description><ns2:value>100.0</ns2:value></ns2:annotationElement><ns2:annotationElement position="266"><ns2:displayCharacter>C</ns2:displayCharacter><ns2:description>C 77%</ns2:description><ns2:value>77.41936</ns2:value></ns2:annotationElement><ns2:annotationElement position="267"><ns2:displayCharacter>A</ns2:displayCharacter><ns2:description>A 100%</ns2:description><ns2:value>100.0</ns2:value></ns2:annotationElement><ns2:annotationElement position="268"><ns2:displayCharacter>G</ns2:displayCharacter><ns2:description>G 58%</ns2:description><ns2:value>58.064518</ns2:value></ns2:annotationElement><ns2:annotationElement position="269"><ns2:displayCharacter>T</ns2:displayCharacter><ns2:description>T 97%</ns2:description><ns2:value>96.77419</ns2:value></ns2:annotationElement><ns2:annotationElement position="270"><ns2:displayCharacter>A</ns2:displayCharacter><ns2:description>A 100%</ns2:description><ns2:value>100.0</ns2:value></ns2:annotationElement><ns2:annotationElement position="271"><ns2:displayCharacter>A</ns2:displayCharacter><ns2:description>A 87%</ns2:description><ns2:value>87.09677</ns2:value></ns2:annotationElement><ns2:annotationElement position="272"><ns2:displayCharacter>A</ns2:displayCharacter><ns2:description>A 84%</ns2:description><ns2:value>83.870964</ns2:value></ns2:annotationElement><ns2:annotationElement position="273"><ns2:displayCharacter>A</ns2:displayCharacter><ns2:description>A 100%</ns2:description><ns2:value>100.0</ns2:value></ns2:annotationElement><ns2:annotationElement position="274"><ns2:displayCharacter>C</ns2:displayCharacter><ns2:description>C 100%</ns2:description><ns2:value>100.0</ns2:value></ns2:annotationElement><ns2:annotationElement position="275"><ns2:displayCharacter>C</ns2:displayCharacter><ns2:description>C 100%</ns2:description><ns2:value>100.0</ns2:value></ns2:annotationElement><ns2:annotationElement position="276"><ns2:displayCharacter>A</ns2:displayCharacter><ns2:description>A 100%</ns2:description><ns2:value>100.0</ns2:value></ns2:annotationElement><ns2:annotationElement position="277"><ns2:displayCharacter>A</ns2:displayCharacter><ns2:description>A 100%</ns2:description><ns2:value>100.0</ns2:value></ns2:annotationElement><ns2:annotationElement position="278"><ns2:displayCharacter>T</ns2:displayCharacter><ns2:description>T 58%</ns2:description><ns2:value>58.064518</ns2:value></ns2:annotationElement><ns2:annotationElement position="279"><ns2:displayCharacter>G</ns2:displayCharacter><ns2:description>G 100%</ns2:description><ns2:value>100.0</ns2:value></ns2:annotationElement><ns2:annotationElement position="280"><ns2:displayCharacter>C</ns2:displayCharacter><ns2:description>C 100%</ns2:description><ns2:value>100.0</ns2:value></ns2:annotationElement><ns2:annotationElement position="281"><ns2:displayCharacter>C</ns2:displayCharacter><ns2:description>C 100%</ns2:description><ns2:value>100.0</ns2:value></ns2:annotationElement><ns2:annotationElement position="282"><ns2:displayCharacter>T</ns2:displayCharacter><ns2:description>T 71%</ns2:description><ns2:value>70.96774</ns2:value></ns2:annotationElement><ns2:annotationElement position="283"><ns2:displayCharacter>T</ns2:displayCharacter><ns2:description>T 58%</ns2:description><ns2:value>58.064518</ns2:value></ns2:annotationElement><ns2:annotationElement position="284"><ns2:displayCharacter>C</ns2:displayCharacter><ns2:description>C 16%</ns2:description><ns2:value>16.129032</ns2:value></ns2:annotationElement><ns2:annotationElement position="285"><ns2:displayCharacter>A</ns2:displayCharacter><ns2:description>A 16%</ns2:description><ns2:value>16.129032</ns2:value></ns2:annotationElement><ns2:annotationElement position="286"><ns2:displayCharacter>C</ns2:displayCharacter><ns2:description>C 87%</ns2:description><ns2:value>87.09677</ns2:value></ns2:annotationElement><ns2:annotationElement position="287"><ns2:displayCharacter>C</ns2:displayCharacter><ns2:description>C 19%</ns2:description><ns2:value>19.35484</ns2:value></ns2:annotationElement><ns2:annotationElement position="288"><ns2:displayCharacter>C</ns2:displayCharacter><ns2:description>C 29%</ns2:description><ns2:value>29.032259</ns2:value></ns2:annotationElement><ns2:annotationElement position="289"><ns2:displayCharacter>A</ns2:displayCharacter><ns2:description>A 58%</ns2:description><ns2:value>58.064518</ns2:value></ns2:annotationElement><ns2:annotationElement position="290"><ns2:displayCharacter>C</ns2:displayCharacter><ns2:description>C 58%</ns2:description><ns2:value>58.064518</ns2:value></ns2:annotationElement><ns2:annotationElement position="291"><ns2:displayCharacter>T</ns2:displayCharacter><ns2:description>T 52%</ns2:description><ns2:value>51.612904</ns2:value></ns2:annotationElement><ns2:annotationElement position="292"><ns2:displayCharacter>G</ns2:displayCharacter><ns2:description>G 100%</ns2:description><ns2:value>100.0</ns2:value></ns2:annotationElement><ns2:annotationElement position="293"><ns2:displayCharacter>G</ns2:displayCharacter><ns2:description>G 100%</ns2:description><ns2:value>100.0</ns2:value></ns2:annotationElement><ns2:annotationElement position="294"><ns2:displayCharacter>C</ns2:displayCharacter><ns2:description>C 100%</ns2:description><ns2:value>100.0</ns2:value></ns2:annotationElement><ns2:annotationElement position="295"><ns2:displayCharacter>A</ns2:displayCharacter><ns2:description>A 100%</ns2:description><ns2:value>100.0</ns2:value></ns2:annotationElement><ns2:annotationElement position="296"><ns2:displayCharacter>G</ns2:displayCharacter><ns2:description>G 100%</ns2:description><ns2:value>100.0</ns2:value></ns2:annotationElement><ns2:annotationElement position="297"><ns2:displayCharacter>T</ns2:displayCharacter><ns2:description>T 100%</ns2:description><ns2:value>100.0</ns2:value></ns2:annotationElement><ns2:annotationElement position="298"><ns2:displayCharacter>A</ns2:displayCharacter><ns2:description>A 100%</ns2:description><ns2:value>100.0</ns2:value></ns2:annotationElement><ns2:annotationElement position="299"><ns2:displayCharacter>A</ns2:displayCharacter><ns2:description>A 74%</ns2:description><ns2:value>74.19355</ns2:value></ns2:annotationElement><ns2:annotationElement position="300"><ns2:displayCharacter>C</ns2:displayCharacter><ns2:description>C 100%</ns2:description><ns2:value>100.0</ns2:value></ns2:annotationElement><ns2:annotationElement position="301"><ns2:displayCharacter>A</ns2:displayCharacter><ns2:description>A 97%</ns2:description><ns2:value>96.77419</ns2:value></ns2:annotationElement><ns2:annotationElement position="302"><ns2:displayCharacter>C</ns2:displayCharacter><ns2:description>C 97%</ns2:description><ns2:value>96.77419</ns2:value></ns2:annotationElement><ns2:annotationElement position="303"><ns2:displayCharacter>C</ns2:displayCharacter><ns2:description>C 61%</ns2:description><ns2:value>61.29032</ns2:value></ns2:annotationElement><ns2:annotationElement position="304"><ns2:displayCharacter>C</ns2:displayCharacter><ns2:description>C 100%</ns2:description><ns2:value>100.0</ns2:value></ns2:annotationElement><ns2:annotationElement position="305"><ns2:displayCharacter>A</ns2:displayCharacter><ns2:description>A 100%</ns2:description><ns2:value>100.0</ns2:value></ns2:annotationElement><ns2:annotationElement position="306"><ns2:displayCharacter>G</ns2:displayCharacter><ns2:description>G 100%</ns2:description><ns2:value>100.0</ns2:value></ns2:annotationElement><ns2:annotationElement position="307"><ns2:displayCharacter>C</ns2:displayCharacter><ns2:description>C 52%</ns2:description><ns2:value>51.612904</ns2:value></ns2:annotationElement><ns2:annotationElement position="308"><ns2:displayCharacter>A</ns2:displayCharacter><ns2:description>A 58%</ns2:description><ns2:value>58.064518</ns2:value></ns2:annotationElement><ns2:annotationElement position="309"><ns2:displayCharacter>G</ns2:displayCharacter><ns2:description>G 100%</ns2:description><ns2:value>100.0</ns2:value></ns2:annotationElement><ns2:annotationElement position="310"><ns2:displayCharacter>T</ns2:displayCharacter><ns2:description>T 100%</ns2:description><ns2:value>100.0</ns2:value></ns2:annotationElement><ns2:annotationElement position="311"><ns2:displayCharacter>G</ns2:displayCharacter><ns2:description>G 100%</ns2:description><ns2:value>100.0</ns2:value></ns2:annotationElement><ns2:annotationElement position="312"><ns2:displayCharacter>T</ns2:displayCharacter><ns2:description>T 100%</ns2:description><ns2:value>100.0</ns2:value></ns2:annotationElement><ns2:annotationElement position="313"><ns2:displayCharacter>T</ns2:displayCharacter><ns2:description>T 100%</ns2:description><ns2:value>100.0</ns2:value></ns2:annotationElement><ns2:annotationElement position="314"><ns2:displayCharacter>G</ns2:displayCharacter><ns2:description>G 100%</ns2:description><ns2:value>100.0</ns2:value></ns2:annotationElement><ns2:annotationElement position="315"><ns2:displayCharacter>A</ns2:displayCharacter><ns2:description>A 100%</ns2:description><ns2:value>100.0</ns2:value></ns2:annotationElement><ns2:annotationElement position="316"><ns2:displayCharacter>C</ns2:displayCharacter><ns2:description>C 94%</ns2:description><ns2:value>93.548386</ns2:value></ns2:annotationElement><ns2:annotationElement position="317"><ns2:displayCharacter>T</ns2:displayCharacter><ns2:description>T 100%</ns2:description><ns2:value>100.0</ns2:value></ns2:annotationElement><ns2:annotationElement position="318"><ns2:displayCharacter>C</ns2:displayCharacter><ns2:description>C 100%</ns2:description><ns2:value>100.0</ns2:value></ns2:annotationElement><ns2:annotationElement position="319"><ns2:displayCharacter>A</ns2:displayCharacter><ns2:description>A 100%</ns2:description><ns2:value>100.0</ns2:value></ns2:annotationElement><ns2:annotationElement position="320"><ns2:displayCharacter>A</ns2:displayCharacter><ns2:description>A 100%</ns2:description><ns2:value>100.0</ns2:value></ns2:annotationElement><ns2:annotationElement position="321"><ns2:displayCharacter>T</ns2:displayCharacter><ns2:description>T 100%</ns2:description><ns2:value>100.0</ns2:value></ns2:annotationElement><ns2:annotationElement position="322"><ns2:displayCharacter>T</ns2:displayCharacter><ns2:description>T 100%</ns2:description><ns2:value>100.0</ns2:value></ns2:annotationElement><ns2:annotationElement position="323"><ns2:displayCharacter>C</ns2:displayCharacter><ns2:description>C 100%</ns2:description><ns2:value>100.0</ns2:value></ns2:annotationElement><ns2:annotationElement position="324"><ns2:displayCharacter>A</ns2:displayCharacter><ns2:description>A 100%</ns2:description><ns2:value>100.0</ns2:value></ns2:annotationElement><ns2:annotationElement position="325"><ns2:displayCharacter>T</ns2:displayCharacter><ns2:description>T 100%</ns2:description><ns2:value>100.0</ns2:value></ns2:annotationElement><ns2:annotationElement position="326"><ns2:displayCharacter>T</ns2:displayCharacter><ns2:description>T 100%</ns2:description><ns2:value>100.0</ns2:value></ns2:annotationElement><ns2:annotationElement position="327"><ns2:displayCharacter>C</ns2:displayCharacter><ns2:description>C 100%</ns2:description><ns2:value>100.0</ns2:value></ns2:annotationElement><ns2:annotationElement position="328"><ns2:displayCharacter>C</ns2:displayCharacter><ns2:description>C 100%</ns2:description><ns2:value>100.0</ns2:value></ns2:annotationElement><ns2:annotationElement position="329"><ns2:displayCharacter>G</ns2:displayCharacter><ns2:description>G 100%</ns2:description><ns2:value>100.0</ns2:value></ns2:annotationElement><ns2:annotationElement position="330"><ns2:displayCharacter>T</ns2:displayCharacter><ns2:description>T 100%</ns2:description><ns2:value>100.0</ns2:value></ns2:annotationElement><ns2:annotationElement position="331"><ns2:displayCharacter>G</ns2:displayCharacter><ns2:description>G 100%</ns2:description><ns2:value>100.0</ns2:value></ns2:annotationElement><ns2:annotationElement position="332"><ns2:displayCharacter>C</ns2:displayCharacter><ns2:description>C 97%</ns2:description><ns2:value>96.77419</ns2:value></ns2:annotationElement><ns2:annotationElement position="333"><ns2:displayCharacter>G</ns2:displayCharacter><ns2:description>G 100%</ns2:description><ns2:value>100.0</ns2:value></ns2:annotationElement><ns2:annotationElement position="334"><ns2:displayCharacter>A</ns2:displayCharacter><ns2:description>A 100%</ns2:description><ns2:value>100.0</ns2:value></ns2:annotationElement><ns2:annotationElement position="335"><ns2:displayCharacter>A</ns2:displayCharacter><ns2:description>A 100%</ns2:description><ns2:value>100.0</ns2:value></ns2:annotationElement><ns2:annotationElement position="336"><ns2:displayCharacter>A</ns2:displayCharacter><ns2:description>A 100%</ns2:description><ns2:value>100.0</ns2:value></ns2:annotationElement><ns2:annotationElement position="337"><ns2:displayCharacter>G</ns2:displayCharacter><ns2:description>G 100%</ns2:description><ns2:value>100.0</ns2:value></ns2:annotationElement><ns2:annotationElement position="338"><ns2:displayCharacter>C</ns2:displayCharacter><ns2:description>C 100%</ns2:description><ns2:value>100.0</ns2:value></ns2:annotationElement><ns2:annotationElement position="339"><ns2:displayCharacter>C</ns2:displayCharacter><ns2:description>C 97%</ns2:description><ns2:value>96.77419</ns2:value></ns2:annotationElement><ns2:annotationElement position="340"><ns2:displayCharacter>G</ns2:displayCharacter><ns2:description>G 100%</ns2:description><ns2:value>100.0</ns2:value></ns2:annotationElement><ns2:annotationElement position="341"><ns2:displayCharacter>G</ns2:displayCharacter><ns2:description>G 87%</ns2:description><ns2:value>87.09677</ns2:value></ns2:annotationElement><ns2:annotationElement position="342"><ns2:displayCharacter>C</ns2:displayCharacter><ns2:description>C 77%</ns2:description><ns2:value>77.41936</ns2:value></ns2:annotationElement><ns2:annotationElement position="343"><ns2:displayCharacter>T</ns2:displayCharacter><ns2:description>T 81%</ns2:description><ns2:value>80.645164</ns2:value></ns2:annotationElement><ns2:annotationElement position="344"><ns2:displayCharacter>T</ns2:displayCharacter><ns2:description>T 58%</ns2:description><ns2:value>58.064518</ns2:value></ns2:annotationElement><ns2:annotationElement position="345"><ns2:displayCharacter>G</ns2:displayCharacter><ns2:description>G 52%</ns2:description><ns2:value>51.612904</ns2:value></ns2:annotationElement><ns2:annotationElement position="346"><ns2:displayCharacter>T</ns2:displayCharacter><ns2:description>T 74%</ns2:description><ns2:value>74.19355</ns2:value></ns2:annotationElement><ns2:annotationElement position="347"><ns2:displayCharacter>G</ns2:displayCharacter><ns2:description>G 13%</ns2:description><ns2:value>12.903226</ns2:value></ns2:annotationElement><ns2:annotationElement position="348"><ns2:displayCharacter>T</ns2:displayCharacter><ns2:description>T 16%</ns2:description><ns2:value>16.129032</ns2:value></ns2:annotationElement><ns2:annotationElement position="349"><ns2:displayCharacter>T</ns2:displayCharacter><ns2:description>T 16%</ns2:description><ns2:value>16.129032</ns2:value></ns2:annotationElement><ns2:annotationElement position="350"><ns2:displayCharacter>G</ns2:displayCharacter><ns2:description>G 16%</ns2:description><ns2:value>16.129032</ns2:value></ns2:annotationElement><ns2:annotationElement position="351"><ns2:displayCharacter>+</ns2:displayCharacter><ns2:description>[CT] 23%</ns2:description><ns2:value>22.580645</ns2:value></ns2:annotationElement><ns2:annotationElement position="352"><ns2:displayCharacter>G</ns2:displayCharacter><ns2:description>G 26%</ns2:description><ns2:value>25.806452</ns2:value></ns2:annotationElement><ns2:annotationElement position="353"><ns2:displayCharacter>T</ns2:displayCharacter><ns2:description>T 81%</ns2:description><ns2:value>80.645164</ns2:value></ns2:annotationElement><ns2:annotationElement position="354"><ns2:displayCharacter>C</ns2:displayCharacter><ns2:description>C 87%</ns2:description><ns2:value>87.09677</ns2:value></ns2:annotationElement><ns2:annotationElement position="355"><ns2:displayCharacter>C</ns2:displayCharacter><ns2:description>C 97%</ns2:description><ns2:value>96.77419</ns2:value></ns2:annotationElement><ns2:annotationElement position="356"><ns2:displayCharacter>G</ns2:displayCharacter><ns2:description>G 100%</ns2:description><ns2:value>100.0</ns2:value></ns2:annotationElement><ns2:annotationElement position="357"><ns2:displayCharacter>G</ns2:displayCharacter><ns2:description>G 100%</ns2:description><ns2:value>100.0</ns2:value></ns2:annotationElement><ns2:annotationElement position="358"><ns2:displayCharacter>C</ns2:displayCharacter><ns2:description>C 100%</ns2:description><ns2:value>100.0</ns2:value></ns2:annotationElement><ns2:annotationElement position="359"><ns2:displayCharacter>G</ns2:displayCharacter><ns2:description>G 100%</ns2:description><ns2:value>100.0</ns2:value></ns2:annotationElement><ns2:annotationElement position="360"><ns2:displayCharacter>T</ns2:displayCharacter><ns2:description>T 100%</ns2:description><ns2:value>100.0</ns2:value></ns2:annotationElement><ns2:annotationElement position="361"><ns2:displayCharacter>C</ns2:displayCharacter><ns2:description>C 97%</ns2:description><ns2:value>96.77419</ns2:value></ns2:annotationElement><ns2:annotationElement position="362"><ns2:displayCharacter>T</ns2:displayCharacter><ns2:description>T 100%</ns2:description><ns2:value>100.0</ns2:value></ns2:annotationElement><ns2:annotationElement position="363"><ns2:displayCharacter>T</ns2:displayCharacter><ns2:description>T 84%</ns2:description><ns2:value>83.870964</ns2:value></ns2:annotationElement><ns2:annotationElement position="364"><ns2:displayCharacter>T</ns2:displayCharacter><ns2:description>T 84%</ns2:description><ns2:value>83.870964</ns2:value></ns2:annotationElement><ns2:annotationElement position="365"><ns2:displayCharacter>T</ns2:displayCharacter><ns2:description>T 100%</ns2:description><ns2:value>100.0</ns2:value></ns2:annotationElement><ns2:annotationElement position="366"><ns2:displayCharacter>G</ns2:displayCharacter><ns2:description>G 100%</ns2:description><ns2:value>100.0</ns2:value></ns2:annotationElement><ns2:annotationElement position="367"><ns2:displayCharacter>A</ns2:displayCharacter><ns2:description>A 100%</ns2:description><ns2:value>100.0</ns2:value></ns2:annotationElement><ns2:annotationElement position="368"><ns2:displayCharacter>C</ns2:displayCharacter><ns2:description>C 100%</ns2:description><ns2:value>100.0</ns2:value></ns2:annotationElement><ns2:annotationElement position="369"><ns2:displayCharacter>G</ns2:displayCharacter><ns2:description>G 100%</ns2:description><ns2:value>100.0</ns2:value></ns2:annotationElement><ns2:annotationElement position="370"><ns2:displayCharacter>A</ns2:displayCharacter><ns2:description>A 100%</ns2:description><ns2:value>100.0</ns2:value></ns2:annotationElement><ns2:annotationElement position="371"><ns2:displayCharacter>A</ns2:displayCharacter><ns2:description>A 100%</ns2:description><ns2:value>100.0</ns2:value></ns2:annotationElement><ns2:annotationElement position="372"><ns2:displayCharacter>C</ns2:displayCharacter><ns2:description>C 100%</ns2:description><ns2:value>100.0</ns2:value></ns2:annotationElement><ns2:annotationElement position="373"><ns2:displayCharacter>A</ns2:displayCharacter><ns2:description>A 100%</ns2:description><ns2:value>100.0</ns2:value></ns2:annotationElement><ns2:annotationElement position="374"><ns2:displayCharacter>A</ns2:displayCharacter><ns2:description>A 100%</ns2:description><ns2:value>100.0</ns2:value></ns2:annotationElement><ns2:annotationElement position="375"><ns2:displayCharacter>C</ns2:displayCharacter><ns2:description>C 100%</ns2:description><ns2:value>100.0</ns2:value></ns2:annotationElement><ns2:annotationElement position="376"><ns2:displayCharacter>T</ns2:displayCharacter><ns2:description>T 100%</ns2:description><ns2:value>100.0</ns2:value></ns2:annotationElement><ns2:annotationElement position="377"><ns2:displayCharacter>G</ns2:displayCharacter><ns2:description>G 100%</ns2:description><ns2:value>100.0</ns2:value></ns2:annotationElement><ns2:annotationElement position="378"><ns2:displayCharacter>C</ns2:displayCharacter><ns2:description>C 100%</ns2:description><ns2:value>100.0</ns2:value></ns2:annotationElement><ns2:annotationElement position="379"><ns2:displayCharacter>C</ns2:displayCharacter><ns2:description>C 100%</ns2:description><ns2:value>100.0</ns2:value></ns2:annotationElement><ns2:annotationElement position="380"><ns2:displayCharacter>C</ns2:displayCharacter><ns2:description>C 100%</ns2:description><ns2:value>100.0</ns2:value></ns2:annotationElement><ns2:annotationElement position="381"><ns2:displayCharacter>T</ns2:displayCharacter><ns2:description>T 100%</ns2:description><ns2:value>100.0</ns2:value></ns2:annotationElement><ns2:annotationElement position="382"><ns2:displayCharacter>A</ns2:displayCharacter><ns2:description>A 100%</ns2:description><ns2:value>100.0</ns2:value></ns2:annotationElement><ns2:annotationElement position="383"><ns2:displayCharacter>T</ns2:displayCharacter><ns2:description>T 100%</ns2:description><ns2:value>100.0</ns2:value></ns2:annotationElement><ns2:annotationElement position="384"><ns2:displayCharacter>C</ns2:displayCharacter><ns2:description>C 100%</ns2:description><ns2:value>100.0</ns2:value></ns2:annotationElement><ns2:annotationElement position="385"><ns2:displayCharacter>A</ns2:displayCharacter><ns2:description>A 100%</ns2:description><ns2:value>100.0</ns2:value></ns2:annotationElement><ns2:annotationElement position="386"><ns2:displayCharacter>G</ns2:displayCharacter><ns2:description>G 100%</ns2:description><ns2:value>100.0</ns2:value></ns2:annotationElement><ns2:annotationElement position="387"><ns2:displayCharacter>C</ns2:displayCharacter><ns2:description>C 100%</ns2:description><ns2:value>100.0</ns2:value></ns2:annotationElement><ns2:annotationElement position="388"><ns2:displayCharacter>T</ns2:displayCharacter><ns2:description>T 52%</ns2:description><ns2:value>51.612904</ns2:value></ns2:annotationElement><ns2:annotationElement position="389"><ns2:displayCharacter>G</ns2:displayCharacter><ns2:description>G 52%</ns2:description><ns2:value>51.612904</ns2:value></ns2:annotationElement><ns2:annotationElement position="390"><ns2:displayCharacter>G</ns2:displayCharacter><ns2:description>G 100%</ns2:description><ns2:value>100.0</ns2:value></ns2:annotationElement><ns2:annotationElement position="391"><ns2:displayCharacter>T</ns2:displayCharacter><ns2:description>T 94%</ns2:description><ns2:value>93.548386</ns2:value></ns2:annotationElement><ns2:annotationElement position="392"><ns2:displayCharacter>G</ns2:displayCharacter><ns2:description>G 100%</ns2:description><ns2:value>100.0</ns2:value></ns2:annotationElement><ns2:annotationElement position="393"><ns2:displayCharacter>A</ns2:displayCharacter><ns2:description>A 100%</ns2:description><ns2:value>100.0</ns2:value></ns2:annotationElement><ns2:annotationElement position="394"><ns2:displayCharacter>T</ns2:displayCharacter><ns2:description>T 100%</ns2:description><ns2:value>100.0</ns2:value></ns2:annotationElement><ns2:annotationElement position="395"><ns2:displayCharacter>G</ns2:displayCharacter><ns2:description>G 100%</ns2:description><ns2:value>100.0</ns2:value></ns2:annotationElement><ns2:annotationElement position="396"><ns2:displayCharacter>G</ns2:displayCharacter><ns2:description>G 100%</ns2:description><ns2:value>100.0</ns2:value></ns2:annotationElement><ns2:annotationElement position="397"><ns2:displayCharacter>C</ns2:displayCharacter><ns2:description>C 100%</ns2:description><ns2:value>100.0</ns2:value></ns2:annotationElement><ns2:annotationElement position="398"><ns2:displayCharacter>C</ns2:displayCharacter><ns2:description>C 100%</ns2:description><ns2:value>100.0</ns2:value></ns2:annotationElement><ns2:annotationElement position="399"><ns2:displayCharacter>G</ns2:displayCharacter><ns2:description>G 100%</ns2:description><ns2:value>100.0</ns2:value></ns2:annotationElement><ns2:annotationElement position="400"><ns2:displayCharacter>T</ns2:displayCharacter><ns2:description>T 100%</ns2:description><ns2:value>100.0</ns2:value></ns2:annotationElement><ns2:annotationElement position="401"><ns2:displayCharacter>G</ns2:displayCharacter><ns2:description>G 100%</ns2:description><ns2:value>100.0</ns2:value></ns2:annotationElement><ns2:annotationElement position="402"><ns2:displayCharacter>T</ns2:displayCharacter><ns2:description>T 100%</ns2:description><ns2:value>100.0</ns2:value></ns2:annotationElement><ns2:annotationElement position="403"><ns2:displayCharacter>A</ns2:displayCharacter><ns2:description>A 100%</ns2:description><ns2:value>100.0</ns2:value></ns2:annotationElement><ns2:annotationElement position="404"><ns2:displayCharacter>G</ns2:displayCharacter><ns2:description>G 100%</ns2:description><ns2:value>100.0</ns2:value></ns2:annotationElement><ns2:annotationElement position="405"><ns2:displayCharacter>T</ns2:displayCharacter><ns2:description>T 100%</ns2:description><ns2:value>100.0</ns2:value></ns2:annotationElement><ns2:annotationElement position="406"><ns2:displayCharacter>G</ns2:displayCharacter><ns2:description>G 100%</ns2:description><ns2:value>100.0</ns2:value></ns2:annotationElement><ns2:annotationElement position="407"><ns2:displayCharacter>G</ns2:displayCharacter><ns2:description>G 100%</ns2:description><ns2:value>100.0</ns2:value></ns2:annotationElement><ns2:annotationElement position="408"><ns2:displayCharacter>A</ns2:displayCharacter><ns2:description>A 100%</ns2:description><ns2:value>100.0</ns2:value></ns2:annotationElement><ns2:annotationElement position="409"><ns2:displayCharacter>C</ns2:displayCharacter><ns2:description>C 100%</ns2:description><ns2:value>100.0</ns2:value></ns2:annotationElement><ns2:annotationElement position="410"><ns2:displayCharacter>T</ns2:displayCharacter><ns2:description>T 100%</ns2:description><ns2:value>100.0</ns2:value></ns2:annotationElement><ns2:annotationElement position="411"><ns2:displayCharacter>G</ns2:displayCharacter><ns2:description>G 100%</ns2:description><ns2:value>100.0</ns2:value></ns2:annotationElement><ns2:annotationElement position="412"><ns2:displayCharacter>C</ns2:displayCharacter><ns2:description>C 100%</ns2:description><ns2:value>100.0</ns2:value></ns2:annotationElement><ns2:annotationElement position="413"><ns2:displayCharacter>C</ns2:displayCharacter><ns2:description>C 100%</ns2:description><ns2:value>100.0</ns2:value></ns2:annotationElement><ns2:annotationElement position="414"><ns2:displayCharacter>A</ns2:displayCharacter><ns2:description>A 100%</ns2:description><ns2:value>100.0</ns2:value></ns2:annotationElement><ns2:annotationElement position="415"><ns2:displayCharacter>T</ns2:displayCharacter><ns2:description>T 100%</ns2:description><ns2:value>100.0</ns2:value></ns2:annotationElement><ns2:annotationElement position="416"><ns2:displayCharacter>G</ns2:displayCharacter><ns2:description>G 100%</ns2:description><ns2:value>100.0</ns2:value></ns2:annotationElement><ns2:annotationElement position="417"><ns2:displayCharacter>G</ns2:displayCharacter><ns2:description>G 100%</ns2:description><ns2:value>100.0</ns2:value></ns2:annotationElement><ns2:annotationElement position="418"><ns2:displayCharacter>C</ns2:displayCharacter><ns2:description>C 100%</ns2:description><ns2:value>100.0</ns2:value></ns2:annotationElement><ns2:annotationElement position="419"><ns2:displayCharacter>G</ns2:displayCharacter><ns2:description>G 100%</ns2:description><ns2:value>100.0</ns2:value></ns2:annotationElement><ns2:annotationElement position="420"><ns2:displayCharacter>T</ns2:displayCharacter><ns2:description>T 100%</ns2:description><ns2:value>100.0</ns2:value></ns2:annotationElement><ns2:annotationElement position="421"><ns2:displayCharacter>T</ns2:displayCharacter><ns2:description>T 100%</ns2:description><ns2:value>100.0</ns2:value></ns2:annotationElement><ns2:annotationElement position="422"><ns2:displayCharacter>G</ns2:displayCharacter><ns2:description>G 100%</ns2:description><ns2:value>100.0</ns2:value></ns2:annotationElement><ns2:annotationElement position="423"><ns2:displayCharacter>A</ns2:displayCharacter><ns2:description>A 100%</ns2:description><ns2:value>100.0</ns2:value></ns2:annotationElement><ns2:annotationElement position="424"><ns2:displayCharacter>C</ns2:displayCharacter><ns2:description>C 100%</ns2:description><ns2:value>100.0</ns2:value></ns2:annotationElement><ns2:annotationElement position="425"><ns2:displayCharacter>G</ns2:displayCharacter><ns2:description>G 100%</ns2:description><ns2:value>100.0</ns2:value></ns2:annotationElement><ns2:annotationElement position="426"><ns2:displayCharacter>G</ns2:displayCharacter><ns2:description>G 100%</ns2:description><ns2:value>100.0</ns2:value></ns2:annotationElement><ns2:annotationElement position="427"><ns2:displayCharacter>G</ns2:displayCharacter><ns2:description>G 100%</ns2:description><ns2:value>100.0</ns2:value></ns2:annotationElement><ns2:annotationElement position="428"><ns2:displayCharacter>A</ns2:displayCharacter><ns2:description>A 100%</ns2:description><ns2:value>100.0</ns2:value></ns2:annotationElement><ns2:annotationElement position="429"><ns2:displayCharacter>G</ns2:displayCharacter><ns2:description>G 100%</ns2:description><ns2:value>100.0</ns2:value></ns2:annotationElement><ns2:annotationElement position="430"><ns2:displayCharacter>C</ns2:displayCharacter><ns2:description>C 100%</ns2:description><ns2:value>100.0</ns2:value></ns2:annotationElement><ns2:annotationElement position="431"><ns2:displayCharacter>G</ns2:displayCharacter><ns2:description>G 100%</ns2:description><ns2:value>100.0</ns2:value></ns2:annotationElement><ns2:annotationElement position="432"><ns2:displayCharacter>G</ns2:displayCharacter><ns2:description>G 100%</ns2:description><ns2:value>100.0</ns2:value></ns2:annotationElement><ns2:annotationElement position="433"><ns2:displayCharacter>G</ns2:displayCharacter><ns2:description>G 100%</ns2:description><ns2:value>100.0</ns2:value></ns2:annotationElement><ns2:annotationElement position="434"><ns2:displayCharacter>G</ns2:displayCharacter><ns2:description>G 100%</ns2:description><ns2:value>100.0</ns2:value></ns2:annotationElement><ns2:annotationElement position="435"><ns2:displayCharacter>G</ns2:displayCharacter><ns2:description>G 100%</ns2:description><ns2:value>100.0</ns2:value></ns2:annotationElement><ns2:annotationElement position="436"><ns2:displayCharacter>A</ns2:displayCharacter><ns2:description>A 100%</ns2:description><ns2:value>100.0</ns2:value></ns2:annotationElement><ns2:annotationElement position="437"><ns2:displayCharacter>T</ns2:displayCharacter><ns2:description>T 100%</ns2:description><ns2:value>100.0</ns2:value></ns2:annotationElement><ns2:annotationElement position="438"><ns2:displayCharacter>T</ns2:displayCharacter><ns2:description>T 100%</ns2:description><ns2:value>100.0</ns2:value></ns2:annotationElement><ns2:annotationElement position="439"><ns2:displayCharacter>A</ns2:displayCharacter><ns2:description>A 100%</ns2:description><ns2:value>100.0</ns2:value></ns2:annotationElement><ns2:annotationElement position="440"><ns2:displayCharacter>G</ns2:displayCharacter><ns2:description>G 100%</ns2:description><ns2:value>100.0</ns2:value></ns2:annotationElement><ns2:annotationElement position="441"><ns2:displayCharacter>G</ns2:displayCharacter><ns2:description>G 100%</ns2:description><ns2:value>100.0</ns2:value></ns2:annotationElement><ns2:annotationElement position="442"><ns2:displayCharacter>G</ns2:displayCharacter><ns2:description>G 100%</ns2:description><ns2:value>100.0</ns2:value></ns2:annotationElement><ns2:annotationElement position="443"><ns2:displayCharacter>T</ns2:displayCharacter><ns2:description>T 100%</ns2:description><ns2:value>100.0</ns2:value></ns2:annotationElement><ns2:annotationElement position="444"><ns2:displayCharacter>T</ns2:displayCharacter><ns2:description>T 100%</ns2:description><ns2:value>100.0</ns2:value></ns2:annotationElement><ns2:annotationElement position="445"><ns2:displayCharacter>C</ns2:displayCharacter><ns2:description>C 100%</ns2:description><ns2:value>100.0</ns2:value></ns2:annotationElement><ns2:annotationElement position="446"><ns2:displayCharacter>G</ns2:displayCharacter><ns2:description>G 100%</ns2:description><ns2:value>100.0</ns2:value></ns2:annotationElement><ns2:annotationElement position="447"><ns2:displayCharacter>A</ns2:displayCharacter><ns2:description>A 100%</ns2:description><ns2:value>100.0</ns2:value></ns2:annotationElement><ns2:annotationElement position="448"><ns2:displayCharacter>T</ns2:displayCharacter><ns2:description>T 100%</ns2:description><ns2:value>100.0</ns2:value></ns2:annotationElement><ns2:annotationElement position="449"><ns2:displayCharacter>T</ns2:displayCharacter><ns2:description>T 100%</ns2:description><ns2:value>100.0</ns2:value></ns2:annotationElement><ns2:annotationElement position="450"><ns2:displayCharacter>C</ns2:displayCharacter><ns2:description>C 100%</ns2:description><ns2:value>100.0</ns2:value></ns2:annotationElement><ns2:annotationElement position="451"><ns2:displayCharacter>C</ns2:displayCharacter><ns2:description>C 100%</ns2:description><ns2:value>100.0</ns2:value></ns2:annotationElement><ns2:annotationElement position="452"><ns2:displayCharacter>G</ns2:displayCharacter><ns2:description>G 100%</ns2:description><ns2:value>100.0</ns2:value></ns2:annotationElement><ns2:annotationElement position="453"><ns2:displayCharacter>G</ns2:displayCharacter><ns2:description>G 100%</ns2:description><ns2:value>100.0</ns2:value></ns2:annotationElement><ns2:annotationElement position="454"><ns2:displayCharacter>A</ns2:displayCharacter><ns2:description>A 100%</ns2:description><ns2:value>100.0</ns2:value></ns2:annotationElement><ns2:annotationElement position="455"><ns2:displayCharacter>G</ns2:displayCharacter><ns2:description>G 100%</ns2:description><ns2:value>100.0</ns2:value></ns2:annotationElement><ns2:annotationElement position="456"><ns2:displayCharacter>A</ns2:displayCharacter><ns2:description>A 100%</ns2:description><ns2:value>100.0</ns2:value></ns2:annotationElement><ns2:annotationElement position="457"><ns2:displayCharacter>G</ns2:displayCharacter><ns2:description>G 97%</ns2:description><ns2:value>96.77419</ns2:value></ns2:annotationElement><ns2:annotationElement position="458"><ns2:displayCharacter>G</ns2:displayCharacter><ns2:description>G 100%</ns2:description><ns2:value>100.0</ns2:value></ns2:annotationElement><ns2:annotationElement position="459"><ns2:displayCharacter>G</ns2:displayCharacter><ns2:description>G 100%</ns2:description><ns2:value>100.0</ns2:value></ns2:annotationElement><ns2:annotationElement position="460"><ns2:displayCharacter>A</ns2:displayCharacter><ns2:description>A 100%</ns2:description><ns2:value>100.0</ns2:value></ns2:annotationElement><ns2:annotationElement position="461"><ns2:displayCharacter>G</ns2:displayCharacter><ns2:description>G 100%</ns2:description><ns2:value>100.0</ns2:value></ns2:annotationElement><ns2:annotationElement position="462"><ns2:displayCharacter>C</ns2:displayCharacter><ns2:description>C 100%</ns2:description><ns2:value>100.0</ns2:value></ns2:annotationElement><ns2:annotationElement position="463"><ns2:displayCharacter>C</ns2:displayCharacter><ns2:description>C 100%</ns2:description><ns2:value>100.0</ns2:value></ns2:annotationElement><ns2:annotationElement position="464"><ns2:displayCharacter>T</ns2:displayCharacter><ns2:description>T 100%</ns2:description><ns2:value>100.0</ns2:value></ns2:annotationElement><ns2:annotationElement position="465"><ns2:displayCharacter>G</ns2:displayCharacter><ns2:description>G 100%</ns2:description><ns2:value>100.0</ns2:value></ns2:annotationElement><ns2:annotationElement position="466"><ns2:displayCharacter>A</ns2:displayCharacter><ns2:description>A 100%</ns2:description><ns2:value>100.0</ns2:value></ns2:annotationElement><ns2:annotationElement position="467"><ns2:displayCharacter>G</ns2:displayCharacter><ns2:description>G 100%</ns2:description><ns2:value>100.0</ns2:value></ns2:annotationElement><ns2:annotationElement position="468"><ns2:displayCharacter>A</ns2:displayCharacter><ns2:description>A 100%</ns2:description><ns2:value>100.0</ns2:value></ns2:annotationElement><ns2:annotationElement position="469"><ns2:displayCharacter>A</ns2:displayCharacter><ns2:description>A 100%</ns2:description><ns2:value>100.0</ns2:value></ns2:annotationElement><ns2:annotationElement position="470"><ns2:displayCharacter>A</ns2:displayCharacter><ns2:description>A 100%</ns2:description><ns2:value>100.0</ns2:value></ns2:annotationElement><ns2:annotationElement position="471"><ns2:displayCharacter>T</ns2:displayCharacter><ns2:description>T 100%</ns2:description><ns2:value>100.0</ns2:value></ns2:annotationElement><ns2:annotationElement position="472"><ns2:displayCharacter>A</ns2:displayCharacter><ns2:description>A 100%</ns2:description><ns2:value>100.0</ns2:value></ns2:annotationElement><ns2:annotationElement position="473"><ns2:displayCharacter>G</ns2:displayCharacter><ns2:description>G 100%</ns2:description><ns2:value>100.0</ns2:value></ns2:annotationElement><ns2:annotationElement position="474"><ns2:displayCharacter>C</ns2:displayCharacter><ns2:description>C 100%</ns2:description><ns2:value>100.0</ns2:value></ns2:annotationElement><ns2:annotationElement position="475"><ns2:displayCharacter>T</ns2:displayCharacter><ns2:description>T 100%</ns2:description><ns2:value>100.0</ns2:value></ns2:annotationElement><ns2:annotationElement position="476"><ns2:displayCharacter>A</ns2:displayCharacter><ns2:description>A 100%</ns2:description><ns2:value>100.0</ns2:value></ns2:annotationElement><ns2:annotationElement position="477"><ns2:displayCharacter>C</ns2:displayCharacter><ns2:description>C 100%</ns2:description><ns2:value>100.0</ns2:value></ns2:annotationElement><ns2:annotationElement position="478"><ns2:displayCharacter>C</ns2:displayCharacter><ns2:description>C 100%</ns2:description><ns2:value>100.0</ns2:value></ns2:annotationElement><ns2:annotationElement position="479"><ns2:displayCharacter>A</ns2:displayCharacter><ns2:description>A 100%</ns2:description><ns2:value>100.0</ns2:value></ns2:annotationElement><ns2:annotationElement position="480"><ns2:displayCharacter>C</ns2:displayCharacter><ns2:description>C 100%</ns2:description><ns2:value>100.0</ns2:value></ns2:annotationElement><ns2:annotationElement position="481"><ns2:displayCharacter>T</ns2:displayCharacter><ns2:description>T 100%</ns2:description><ns2:value>100.0</ns2:value></ns2:annotationElement><ns2:annotationElement position="482"><ns2:displayCharacter>T</ns2:displayCharacter><ns2:description>T 100%</ns2:description><ns2:value>100.0</ns2:value></ns2:annotationElement><ns2:annotationElement position="483"><ns2:displayCharacter>C</ns2:displayCharacter><ns2:description>C 100%</ns2:description><ns2:value>100.0</ns2:value></ns2:annotationElement><ns2:annotationElement position="484"><ns2:displayCharacter>T</ns2:displayCharacter><ns2:description>T 100%</ns2:description><ns2:value>100.0</ns2:value></ns2:annotationElement><ns2:annotationElement position="485"><ns2:displayCharacter>A</ns2:displayCharacter><ns2:description>A 100%</ns2:description><ns2:value>100.0</ns2:value></ns2:annotationElement><ns2:annotationElement position="486"><ns2:displayCharacter>C</ns2:displayCharacter><ns2:description>C 100%</ns2:description><ns2:value>100.0</ns2:value></ns2:annotationElement><ns2:annotationElement position="487"><ns2:displayCharacter>G</ns2:displayCharacter><ns2:description>G 100%</ns2:description><ns2:value>100.0</ns2:value></ns2:annotationElement><ns2:annotationElement position="488"><ns2:displayCharacter>G</ns2:displayCharacter><ns2:description>G 100%</ns2:description><ns2:value>100.0</ns2:value></ns2:annotationElement><ns2:annotationElement position="489"><ns2:displayCharacter>A</ns2:displayCharacter><ns2:description>A 100%</ns2:description><ns2:value>100.0</ns2:value></ns2:annotationElement><ns2:annotationElement position="490"><ns2:displayCharacter>G</ns2:displayCharacter><ns2:description>G 100%</ns2:description><ns2:value>100.0</ns2:value></ns2:annotationElement><ns2:annotationElement position="491"><ns2:displayCharacter>G</ns2:displayCharacter><ns2:description>G 100%</ns2:description><ns2:value>100.0</ns2:value></ns2:annotationElement><ns2:annotationElement position="492"><ns2:displayCharacter>G</ns2:displayCharacter><ns2:description>G 100%</ns2:description><ns2:value>100.0</ns2:value></ns2:annotationElement><ns2:annotationElement position="493"><ns2:displayCharacter>C</ns2:displayCharacter><ns2:description>C 100%</ns2:description><ns2:value>100.0</ns2:value></ns2:annotationElement><ns2:annotationElement position="494"><ns2:displayCharacter>A</ns2:displayCharacter><ns2:description>A 100%</ns2:description><ns2:value>100.0</ns2:value></ns2:annotationElement><ns2:annotationElement position="495"><ns2:displayCharacter>G</ns2:displayCharacter><ns2:description>G 100%</ns2:description><ns2:value>100.0</ns2:value></ns2:annotationElement><ns2:annotationElement position="496"><ns2:displayCharacter>C</ns2:displayCharacter><ns2:description>C 100%</ns2:description><ns2:value>100.0</ns2:value></ns2:annotationElement><ns2:annotationElement position="497"><ns2:displayCharacter>A</ns2:displayCharacter><ns2:description>A 100%</ns2:description><ns2:value>100.0</ns2:value></ns2:annotationElement><ns2:annotationElement position="498"><ns2:displayCharacter>G</ns2:displayCharacter><ns2:description>G 100%</ns2:description><ns2:value>100.0</ns2:value></ns2:annotationElement><ns2:annotationElement position="499"><ns2:displayCharacter>G</ns2:displayCharacter><ns2:description>G 100%</ns2:description><ns2:value>100.0</ns2:value></ns2:annotationElement><ns2:annotationElement position="500"><ns2:displayCharacter>C</ns2:displayCharacter><ns2:description>C 100%</ns2:description><ns2:value>100.0</ns2:value></ns2:annotationElement><ns2:annotationElement position="501"><ns2:displayCharacter>G</ns2:displayCharacter><ns2:description>G 100%</ns2:description><ns2:value>100.0</ns2:value></ns2:annotationElement><ns2:annotationElement position="502"><ns2:displayCharacter>C</ns2:displayCharacter><ns2:description>C 100%</ns2:description><ns2:value>100.0</ns2:value></ns2:annotationElement><ns2:annotationElement position="503"><ns2:displayCharacter>G</ns2:displayCharacter><ns2:description>G 100%</ns2:description><ns2:value>100.0</ns2:value></ns2:annotationElement><ns2:annotationElement position="504"><ns2:displayCharacter>C</ns2:displayCharacter><ns2:description>C 100%</ns2:description><ns2:value>100.0</ns2:value></ns2:annotationElement><ns2:annotationElement position="505"><ns2:displayCharacter>A</ns2:displayCharacter><ns2:description>A 100%</ns2:description><ns2:value>100.0</ns2:value></ns2:annotationElement><ns2:annotationElement position="506"><ns2:displayCharacter>A</ns2:displayCharacter><ns2:description>A 100%</ns2:description><ns2:value>100.0</ns2:value></ns2:annotationElement><ns2:annotationElement position="507"><ns2:displayCharacter>A</ns2:displayCharacter><ns2:description>A 100%</ns2:description><ns2:value>100.0</ns2:value></ns2:annotationElement><ns2:annotationElement position="508"><ns2:displayCharacter>T</ns2:displayCharacter><ns2:description>T 100%</ns2:description><ns2:value>100.0</ns2:value></ns2:annotationElement><ns2:annotationElement position="509"><ns2:displayCharacter>T</ns2:displayCharacter><ns2:description>T 100%</ns2:description><ns2:value>100.0</ns2:value></ns2:annotationElement><ns2:annotationElement position="510"><ns2:displayCharacter>G</ns2:displayCharacter><ns2:description>G 100%</ns2:description><ns2:value>100.0</ns2:value></ns2:annotationElement><ns2:annotationElement position="511"><ns2:displayCharacter>C</ns2:displayCharacter><ns2:description>C 100%</ns2:description><ns2:value>100.0</ns2:value></ns2:annotationElement><ns2:annotationElement position="512"><ns2:displayCharacter>C</ns2:displayCharacter><ns2:description>C 100%</ns2:description><ns2:value>100.0</ns2:value></ns2:annotationElement><ns2:annotationElement position="513"><ns2:displayCharacter>C</ns2:displayCharacter><ns2:description>C 100%</ns2:description><ns2:value>100.0</ns2:value></ns2:annotationElement><ns2:annotationElement position="514"><ns2:displayCharacter>A</ns2:displayCharacter><ns2:description>A 100%</ns2:description><ns2:value>100.0</ns2:value></ns2:annotationElement><ns2:annotationElement position="515"><ns2:displayCharacter>A</ns2:displayCharacter><ns2:description>A 100%</ns2:description><ns2:value>100.0</ns2:value></ns2:annotationElement><ns2:annotationElement position="516"><ns2:displayCharacter>T</ns2:displayCharacter><ns2:description>T 100%</ns2:description><ns2:value>100.0</ns2:value></ns2:annotationElement><ns2:annotationElement position="517"><ns2:displayCharacter>G</ns2:displayCharacter><ns2:description>G 100%</ns2:description><ns2:value>100.0</ns2:value></ns2:annotationElement><ns2:annotationElement position="518"><ns2:displayCharacter>T</ns2:displayCharacter><ns2:description>T 100%</ns2:description><ns2:value>100.0</ns2:value></ns2:annotationElement><ns2:annotationElement position="519"><ns2:displayCharacter>C</ns2:displayCharacter><ns2:description>C 100%</ns2:description><ns2:value>100.0</ns2:value></ns2:annotationElement><ns2:annotationElement position="520"><ns2:displayCharacter>A</ns2:displayCharacter><ns2:description>A 58%</ns2:description><ns2:value>58.064518</ns2:value></ns2:annotationElement><ns2:annotationElement position="521"><ns2:displayCharacter>A</ns2:displayCharacter><ns2:description>A 100%</ns2:description><ns2:value>100.0</ns2:value></ns2:annotationElement><ns2:annotationElement position="522"><ns2:displayCharacter>A</ns2:displayCharacter><ns2:description>A 74%</ns2:description><ns2:value>74.19355</ns2:value></ns2:annotationElement><ns2:annotationElement position="523"><ns2:displayCharacter>A</ns2:displayCharacter><ns2:description>A 100%</ns2:description><ns2:value>100.0</ns2:value></ns2:annotationElement><ns2:annotationElement position="524"><ns2:displayCharacter>C</ns2:displayCharacter><ns2:description>C 77%</ns2:description><ns2:value>77.41936</ns2:value></ns2:annotationElement><ns2:annotationElement position="525"><ns2:displayCharacter>A</ns2:displayCharacter><ns2:description>A 97%</ns2:description><ns2:value>96.77419</ns2:value></ns2:annotationElement><ns2:annotationElement position="526"><ns2:displayCharacter>A</ns2:displayCharacter><ns2:description>A 74%</ns2:description><ns2:value>74.19355</ns2:value></ns2:annotationElement><ns2:annotationElement position="527"><ns2:displayCharacter>A</ns2:displayCharacter><ns2:description>A 87%</ns2:description><ns2:value>87.09677</ns2:value></ns2:annotationElement><ns2:annotationElement position="528"><ns2:displayCharacter>A</ns2:displayCharacter><ns2:description>A 97%</ns2:description><ns2:value>96.77419</ns2:value></ns2:annotationElement><ns2:annotationElement position="529"><ns2:displayCharacter>C</ns2:displayCharacter><ns2:description>C 97%</ns2:description><ns2:value>96.77419</ns2:value></ns2:annotationElement><ns2:annotationElement position="530"><ns2:displayCharacter>G</ns2:displayCharacter><ns2:description>G 100%</ns2:description><ns2:value>100.0</ns2:value></ns2:annotationElement><ns2:annotationElement position="531"><ns2:displayCharacter>A</ns2:displayCharacter><ns2:description>A 100%</ns2:description><ns2:value>100.0</ns2:value></ns2:annotationElement><ns2:annotationElement position="532"><ns2:displayCharacter>T</ns2:displayCharacter><ns2:description>T 100%</ns2:description><ns2:value>100.0</ns2:value></ns2:annotationElement><ns2:annotationElement position="533"><ns2:displayCharacter>G</ns2:displayCharacter><ns2:description>G 100%</ns2:description><ns2:value>100.0</ns2:value></ns2:annotationElement><ns2:annotationElement position="534"><ns2:displayCharacter>A</ns2:displayCharacter><ns2:description>A 100%</ns2:description><ns2:value>100.0</ns2:value></ns2:annotationElement><ns2:annotationElement position="535"><ns2:displayCharacter>G</ns2:displayCharacter><ns2:description>G 100%</ns2:description><ns2:value>100.0</ns2:value></ns2:annotationElement><ns2:annotationElement position="536"><ns2:displayCharacter>G</ns2:displayCharacter><ns2:description>G 100%</ns2:description><ns2:value>100.0</ns2:value></ns2:annotationElement><ns2:annotationElement position="537"><ns2:displayCharacter>C</ns2:displayCharacter><ns2:description>C 100%</ns2:description><ns2:value>100.0</ns2:value></ns2:annotationElement><ns2:annotationElement position="538"><ns2:displayCharacter>A</ns2:displayCharacter><ns2:description>A 100%</ns2:description><ns2:value>100.0</ns2:value></ns2:annotationElement><ns2:annotationElement position="539"><ns2:displayCharacter>G</ns2:displayCharacter><ns2:description>G 100%</ns2:description><ns2:value>100.0</ns2:value></ns2:annotationElement><ns2:annotationElement position="540"><ns2:displayCharacter>C</ns2:displayCharacter><ns2:description>C 100%</ns2:description><ns2:value>100.0</ns2:value></ns2:annotationElement><ns2:annotationElement position="541"><ns2:displayCharacter>G</ns2:displayCharacter><ns2:description>G 100%</ns2:description><ns2:value>100.0</ns2:value></ns2:annotationElement><ns2:annotationElement position="542"><ns2:displayCharacter>A</ns2:displayCharacter><ns2:description>A 100%</ns2:description><ns2:value>100.0</ns2:value></ns2:annotationElement><ns2:annotationElement position="543"><ns2:displayCharacter>A</ns2:displayCharacter><ns2:description>A 100%</ns2:description><ns2:value>100.0</ns2:value></ns2:annotationElement><ns2:annotationElement position="544"><ns2:displayCharacter>A</ns2:displayCharacter><ns2:description>A 100%</ns2:description><ns2:value>100.0</ns2:value></ns2:annotationElement><ns2:annotationElement position="545"><ns2:displayCharacter>A</ns2:displayCharacter><ns2:description>A 100%</ns2:description><ns2:value>100.0</ns2:value></ns2:annotationElement><ns2:annotationElement position="546"><ns2:displayCharacter>G</ns2:displayCharacter><ns2:description>G 100%</ns2:description><ns2:value>100.0</ns2:value></ns2:annotationElement><ns2:annotationElement position="547"><ns2:displayCharacter>A</ns2:displayCharacter><ns2:description>A 100%</ns2:description><ns2:value>100.0</ns2:value></ns2:annotationElement><ns2:annotationElement position="548"><ns2:displayCharacter>A</ns2:displayCharacter><ns2:description>A 100%</ns2:description><ns2:value>100.0</ns2:value></ns2:annotationElement><ns2:annotationElement position="549"><ns2:displayCharacter>A</ns2:displayCharacter><ns2:description>A 100%</ns2:description><ns2:value>100.0</ns2:value></ns2:annotationElement><ns2:annotationElement position="550"><ns2:displayCharacter>T</ns2:displayCharacter><ns2:description>T 100%</ns2:description><ns2:value>100.0</ns2:value></ns2:annotationElement><ns2:annotationElement position="551"><ns2:displayCharacter>A</ns2:displayCharacter><ns2:description>A 100%</ns2:description><ns2:value>100.0</ns2:value></ns2:annotationElement><ns2:annotationElement position="552"><ns2:displayCharacter>G</ns2:displayCharacter><ns2:description>G 100%</ns2:description><ns2:value>100.0</ns2:value></ns2:annotationElement><ns2:annotationElement position="553"><ns2:displayCharacter>A</ns2:displayCharacter><ns2:description>A 100%</ns2:description><ns2:value>100.0</ns2:value></ns2:annotationElement><ns2:annotationElement position="554"><ns2:displayCharacter>G</ns2:displayCharacter><ns2:description>G 100%</ns2:description><ns2:value>100.0</ns2:value></ns2:annotationElement><ns2:annotationElement position="555"><ns2:displayCharacter>T</ns2:displayCharacter><ns2:description>T 52%</ns2:description><ns2:value>51.612904</ns2:value></ns2:annotationElement><ns2:annotationElement position="556"><ns2:displayCharacter>T</ns2:displayCharacter><ns2:description>T 52%</ns2:description><ns2:value>51.612904</ns2:value></ns2:annotationElement><ns2:annotationElement position="557"><ns2:displayCharacter>G</ns2:displayCharacter><ns2:description>G 100%</ns2:description><ns2:value>100.0</ns2:value></ns2:annotationElement><ns2:annotationElement position="558"><ns2:displayCharacter>T</ns2:displayCharacter><ns2:description>T 52%</ns2:description><ns2:value>51.612904</ns2:value></ns2:annotationElement><ns2:annotationElement position="559"><ns2:displayCharacter>C</ns2:displayCharacter><ns2:description>C 100%</ns2:description><ns2:value>100.0</ns2:value></ns2:annotationElement><ns2:annotationElement position="560"><ns2:displayCharacter>A</ns2:displayCharacter><ns2:description>A 84%</ns2:description><ns2:value>83.870964</ns2:value></ns2:annotationElement><ns2:annotationElement position="561"><ns2:displayCharacter>G</ns2:displayCharacter><ns2:description>G 100%</ns2:description><ns2:value>100.0</ns2:value></ns2:annotationElement><ns2:annotationElement position="562"><ns2:displayCharacter>T</ns2:displayCharacter><ns2:description>T 100%</ns2:description><ns2:value>100.0</ns2:value></ns2:annotationElement><ns2:annotationElement position="563"><ns2:displayCharacter>C</ns2:displayCharacter><ns2:description>C 52%</ns2:description><ns2:value>51.612904</ns2:value></ns2:annotationElement><ns2:annotationElement position="564"><ns2:displayCharacter>C</ns2:displayCharacter><ns2:description>C 90%</ns2:description><ns2:value>90.32258</ns2:value></ns2:annotationElement><ns2:annotationElement position="565"><ns2:displayCharacter>A</ns2:displayCharacter><ns2:description>A 52%</ns2:description><ns2:value>51.612904</ns2:value></ns2:annotationElement><ns2:annotationElement position="566"><ns2:displayCharacter>C</ns2:displayCharacter><ns2:description>C 13%</ns2:description><ns2:value>12.903226</ns2:value></ns2:annotationElement><ns2:annotationElement position="567"><ns2:displayCharacter>C</ns2:displayCharacter><ns2:description>C 13%</ns2:description><ns2:value>12.903226</ns2:value></ns2:annotationElement><ns2:annotationElement position="568"><ns2:displayCharacter>T</ns2:displayCharacter><ns2:description>T 16%</ns2:description><ns2:value>16.129032</ns2:value></ns2:annotationElement><ns2:annotationElement position="569"><ns2:displayCharacter>T</ns2:displayCharacter><ns2:description>T 61%</ns2:description><ns2:value>61.29032</ns2:value></ns2:annotationElement><ns2:annotationElement position="570"><ns2:displayCharacter>T</ns2:displayCharacter><ns2:description>T 52%</ns2:description><ns2:value>51.612904</ns2:value></ns2:annotationElement><ns2:annotationElement position="571"><ns2:displayCharacter>T</ns2:displayCharacter><ns2:description>T 74%</ns2:description><ns2:value>74.19355</ns2:value></ns2:annotationElement><ns2:annotationElement position="572"><ns2:displayCharacter>G</ns2:displayCharacter><ns2:description>G 100%</ns2:description><ns2:value>100.0</ns2:value></ns2:annotationElement><ns2:annotationElement position="573"><ns2:displayCharacter>G</ns2:displayCharacter><ns2:description>G 52%</ns2:description><ns2:value>51.612904</ns2:value></ns2:annotationElement><ns2:annotationElement position="574"><ns2:displayCharacter>A</ns2:displayCharacter><ns2:description>A 97%</ns2:description><ns2:value>96.77419</ns2:value></ns2:annotationElement><ns2:annotationElement position="575"><ns2:displayCharacter>T</ns2:displayCharacter><ns2:description>T 94%</ns2:description><ns2:value>93.548386</ns2:value></ns2:annotationElement><ns2:annotationElement position="576"><ns2:displayCharacter>T</ns2:displayCharacter><ns2:description>T 84%</ns2:description><ns2:value>83.870964</ns2:value></ns2:annotationElement><ns2:annotationElement position="577"><ns2:displayCharacter>G</ns2:displayCharacter><ns2:description>G 100%</ns2:description><ns2:value>100.0</ns2:value></ns2:annotationElement><ns2:annotationElement position="578"><ns2:displayCharacter>T</ns2:displayCharacter><ns2:description>T 100%</ns2:description><ns2:value>100.0</ns2:value></ns2:annotationElement><ns2:annotationElement position="579"><ns2:displayCharacter>C</ns2:displayCharacter><ns2:description>C 87%</ns2:description><ns2:value>87.09677</ns2:value></ns2:annotationElement><ns2:annotationElement position="580"><ns2:displayCharacter>A</ns2:displayCharacter><ns2:description>A 52%</ns2:description><ns2:value>51.612904</ns2:value></ns2:annotationElement><ns2:annotationElement position="581"><ns2:displayCharacter>T</ns2:displayCharacter><ns2:description>T 100%</ns2:description><ns2:value>100.0</ns2:value></ns2:annotationElement><ns2:annotationElement position="582"><ns2:displayCharacter>T</ns2:displayCharacter><ns2:description>T 48%</ns2:description><ns2:value>48.387096</ns2:value></ns2:annotationElement><ns2:annotationElement position="583"><ns2:displayCharacter>T</ns2:displayCharacter><ns2:description>T 100%</ns2:description><ns2:value>100.0</ns2:value></ns2:annotationElement><ns2:annotationElement position="584"><ns2:displayCharacter>T</ns2:displayCharacter><ns2:description>T 100%</ns2:description><ns2:value>100.0</ns2:value></ns2:annotationElement><ns2:annotationElement position="585"><ns2:displayCharacter>C</ns2:displayCharacter><ns2:description>C 100%</ns2:description><ns2:value>100.0</ns2:value></ns2:annotationElement><ns2:annotationElement position="586"><ns2:displayCharacter>A</ns2:displayCharacter><ns2:description>A 100%</ns2:description><ns2:value>100.0</ns2:value></ns2:annotationElement><ns2:annotationElement position="587"><ns2:displayCharacter>A</ns2:displayCharacter><ns2:description>A 100%</ns2:description><ns2:value>100.0</ns2:value></ns2:annotationElement><ns2:annotationElement position="588"><ns2:displayCharacter>T</ns2:displayCharacter><ns2:description>T 100%</ns2:description><ns2:value>100.0</ns2:value></ns2:annotationElement><ns2:annotationElement position="589"><ns2:displayCharacter>G</ns2:displayCharacter><ns2:description>G 100%</ns2:description><ns2:value>100.0</ns2:value></ns2:annotationElement><ns2:annotationElement position="590"><ns2:displayCharacter>G</ns2:displayCharacter><ns2:description>G 100%</ns2:description><ns2:value>100.0</ns2:value></ns2:annotationElement><ns2:annotationElement position="591"><ns2:displayCharacter>G</ns2:displayCharacter><ns2:description>G 100%</ns2:description><ns2:value>100.0</ns2:value></ns2:annotationElement><ns2:annotationElement position="592"><ns2:displayCharacter>G</ns2:displayCharacter><ns2:description>G 100%</ns2:description><ns2:value>100.0</ns2:value></ns2:annotationElement><ns2:annotationElement position="593"><ns2:displayCharacter>G</ns2:displayCharacter><ns2:description>G 100%</ns2:description><ns2:value>100.0</ns2:value></ns2:annotationElement><ns2:annotationElement position="594"><ns2:displayCharacter>A</ns2:displayCharacter><ns2:description>A 100%</ns2:description><ns2:value>100.0</ns2:value></ns2:annotationElement><ns2:annotationElement position="595"><ns2:displayCharacter>T</ns2:displayCharacter><ns2:description>T 100%</ns2:description><ns2:value>100.0</ns2:value></ns2:annotationElement><ns2:annotationElement position="596"><ns2:displayCharacter>A</ns2:displayCharacter><ns2:description>A 100%</ns2:description><ns2:value>100.0</ns2:value></ns2:annotationElement><ns2:annotationElement position="597"><ns2:displayCharacter>T</ns2:displayCharacter><ns2:description>T 61%</ns2:description><ns2:value>61.29032</ns2:value></ns2:annotationElement><ns2:annotationElement position="598"><ns2:displayCharacter>T</ns2:displayCharacter><ns2:description>T 74%</ns2:description><ns2:value>74.19355</ns2:value></ns2:annotationElement><ns2:annotationElement position="599"><ns2:displayCharacter>T</ns2:displayCharacter><ns2:description>T 61%</ns2:description><ns2:value>61.29032</ns2:value></ns2:annotationElement><ns2:annotationElement position="600"><ns2:displayCharacter>A</ns2:displayCharacter><ns2:description>A 100%</ns2:description><ns2:value>100.0</ns2:value></ns2:annotationElement><ns2:annotationElement position="601"><ns2:displayCharacter>A</ns2:displayCharacter><ns2:description>A 100%</ns2:description><ns2:value>100.0</ns2:value></ns2:annotationElement><ns2:annotationElement position="602"><ns2:displayCharacter>A</ns2:displayCharacter><ns2:description>A 100%</ns2:description><ns2:value>100.0</ns2:value></ns2:annotationElement><ns2:annotationElement position="603"><ns2:displayCharacter>C</ns2:displayCharacter><ns2:description>C 100%</ns2:description><ns2:value>100.0</ns2:value></ns2:annotationElement><ns2:annotationElement position="604"><ns2:displayCharacter>C</ns2:displayCharacter><ns2:description>C 100%</ns2:description><ns2:value>100.0</ns2:value></ns2:annotationElement><ns2:annotationElement position="605"><ns2:displayCharacter>C</ns2:displayCharacter><ns2:description>C 100%</ns2:description><ns2:value>100.0</ns2:value></ns2:annotationElement><ns2:annotationElement position="606"><ns2:displayCharacter>A</ns2:displayCharacter><ns2:description>A 100%</ns2:description><ns2:value>100.0</ns2:value></ns2:annotationElement><ns2:annotationElement position="607"><ns2:displayCharacter>T</ns2:displayCharacter><ns2:description>T 100%</ns2:description><ns2:value>100.0</ns2:value></ns2:annotationElement><ns2:annotationElement position="608"><ns2:displayCharacter>C</ns2:displayCharacter><ns2:description>C 100%</ns2:description><ns2:value>100.0</ns2:value></ns2:annotationElement><ns2:annotationElement position="609"><ns2:displayCharacter>C</ns2:displayCharacter><ns2:description>C 100%</ns2:description><ns2:value>100.0</ns2:value></ns2:annotationElement><ns2:annotationElement position="610"><ns2:displayCharacter>A</ns2:displayCharacter><ns2:description>A 100%</ns2:description><ns2:value>100.0</ns2:value></ns2:annotationElement><ns2:annotationElement position="611"><ns2:displayCharacter>A</ns2:displayCharacter><ns2:description>A 100%</ns2:description><ns2:value>100.0</ns2:value></ns2:annotationElement><ns2:annotationElement position="612"><ns2:displayCharacter>T</ns2:displayCharacter><ns2:description>T 65%</ns2:description><ns2:value>64.51613</ns2:value></ns2:annotationElement><ns2:annotationElement position="613"><ns2:displayCharacter>A</ns2:displayCharacter><ns2:description>A 100%</ns2:description><ns2:value>100.0</ns2:value></ns2:annotationElement><ns2:annotationElement position="614"><ns2:displayCharacter>T</ns2:displayCharacter><ns2:description>T 100%</ns2:description><ns2:value>100.0</ns2:value></ns2:annotationElement><ns2:annotationElement position="615"><ns2:displayCharacter>C</ns2:displayCharacter><ns2:description>C 100%</ns2:description><ns2:value>100.0</ns2:value></ns2:annotationElement><ns2:annotationElement position="616"><ns2:displayCharacter>G</ns2:displayCharacter><ns2:description>G 100%</ns2:description><ns2:value>100.0</ns2:value></ns2:annotationElement><ns2:annotationElement position="617"><ns2:displayCharacter>A</ns2:displayCharacter><ns2:description>A 100%</ns2:description><ns2:value>100.0</ns2:value></ns2:annotationElement><ns2:annotationElement position="618"><ns2:displayCharacter>G</ns2:displayCharacter><ns2:description>G 100%</ns2:description><ns2:value>100.0</ns2:value></ns2:annotationElement><ns2:annotationElement position="619"><ns2:displayCharacter>T</ns2:displayCharacter><ns2:description>T 100%</ns2:description><ns2:value>100.0</ns2:value></ns2:annotationElement><ns2:annotationElement position="620"><ns2:displayCharacter>A</ns2:displayCharacter><ns2:description>A 100%</ns2:description><ns2:value>100.0</ns2:value></ns2:annotationElement><ns2:annotationElement position="621"><ns2:displayCharacter>A</ns2:displayCharacter><ns2:description>A 97%</ns2:description><ns2:value>96.77419</ns2:value></ns2:annotationElement><ns2:annotationElement position="622"><ns2:displayCharacter>C</ns2:displayCharacter><ns2:description>C 100%</ns2:description><ns2:value>100.0</ns2:value></ns2:annotationElement><ns2:annotationElement position="623"><ns2:displayCharacter>A</ns2:displayCharacter><ns2:description>A 71%</ns2:description><ns2:value>70.96774</ns2:value></ns2:annotationElement><ns2:annotationElement position="624"><ns2:displayCharacter>A</ns2:displayCharacter><ns2:description>A 100%</ns2:description><ns2:value>100.0</ns2:value></ns2:annotationElement><ns2:annotationElement position="625"><ns2:displayCharacter>T</ns2:displayCharacter><ns2:description>T 100%</ns2:description><ns2:value>100.0</ns2:value></ns2:annotationElement><ns2:annotationElement position="626"><ns2:displayCharacter>T</ns2:displayCharacter><ns2:description>T 100%</ns2:description><ns2:value>100.0</ns2:value></ns2:annotationElement><ns2:annotationElement position="627"><ns2:displayCharacter>G</ns2:displayCharacter><ns2:description>G 100%</ns2:description><ns2:value>100.0</ns2:value></ns2:annotationElement><ns2:annotationElement position="628"><ns2:displayCharacter>G</ns2:displayCharacter><ns2:description>G 100%</ns2:description><ns2:value>100.0</ns2:value></ns2:annotationElement><ns2:annotationElement position="629"><ns2:displayCharacter>A</ns2:displayCharacter><ns2:description>A 100%</ns2:description><ns2:value>100.0</ns2:value></ns2:annotationElement><ns2:annotationElement position="630"><ns2:displayCharacter>G</ns2:displayCharacter><ns2:description>G 100%</ns2:description><ns2:value>100.0</ns2:value></ns2:annotationElement><ns2:annotationElement position="631"><ns2:displayCharacter>G</ns2:displayCharacter><ns2:description>G 100%</ns2:description><ns2:value>100.0</ns2:value></ns2:annotationElement><ns2:annotationElement position="632"><ns2:displayCharacter>A</ns2:displayCharacter><ns2:description>A 100%</ns2:description><ns2:value>100.0</ns2:value></ns2:annotationElement><ns2:annotationElement position="633"><ns2:displayCharacter>C</ns2:displayCharacter><ns2:description>C 100%</ns2:description><ns2:value>100.0</ns2:value></ns2:annotationElement><ns2:annotationElement position="634"><ns2:displayCharacter>A</ns2:displayCharacter><ns2:description>A 100%</ns2:description><ns2:value>100.0</ns2:value></ns2:annotationElement><ns2:annotationElement position="635"><ns2:displayCharacter>A</ns2:displayCharacter><ns2:description>A 100%</ns2:description><ns2:value>100.0</ns2:value></ns2:annotationElement><ns2:annotationElement position="636"><ns2:displayCharacter>G</ns2:displayCharacter><ns2:description>G 100%</ns2:description><ns2:value>100.0</ns2:value></ns2:annotationElement><ns2:annotationElement position="637"><ns2:displayCharacter>T</ns2:displayCharacter><ns2:description>T 100%</ns2:description><ns2:value>100.0</ns2:value></ns2:annotationElement><ns2:annotationElement position="638"><ns2:displayCharacter>C</ns2:displayCharacter><ns2:description>C 100%</ns2:description><ns2:value>100.0</ns2:value></ns2:annotationElement><ns2:annotationElement position="639"><ns2:displayCharacter>T</ns2:displayCharacter><ns2:description>T 100%</ns2:description><ns2:value>100.0</ns2:value></ns2:annotationElement><ns2:annotationElement position="640"><ns2:displayCharacter>G</ns2:displayCharacter><ns2:description>G 100%</ns2:description><ns2:value>100.0</ns2:value></ns2:annotationElement><ns2:annotationElement position="641"><ns2:displayCharacter>G</ns2:displayCharacter><ns2:description>G 100%</ns2:description><ns2:value>100.0</ns2:value></ns2:annotationElement><ns2:annotationElement position="642"><ns2:displayCharacter>T</ns2:displayCharacter><ns2:description>T 100%</ns2:description><ns2:value>100.0</ns2:value></ns2:annotationElement><ns2:annotationElement position="643"><ns2:displayCharacter>G</ns2:displayCharacter><ns2:description>G 100%</ns2:description><ns2:value>100.0</ns2:value></ns2:annotationElement><ns2:annotationElement position="644"><ns2:displayCharacter>C</ns2:displayCharacter><ns2:description>C 100%</ns2:description><ns2:value>100.0</ns2:value></ns2:annotationElement><ns2:annotationElement position="645"><ns2:displayCharacter>C</ns2:displayCharacter><ns2:description>C 100%</ns2:description><ns2:value>100.0</ns2:value></ns2:annotationElement><ns2:annotationElement position="646"><ns2:displayCharacter>A</ns2:displayCharacter><ns2:description>A 100%</ns2:description><ns2:value>100.0</ns2:value></ns2:annotationElement><ns2:annotationElement position="647"><ns2:displayCharacter>G</ns2:displayCharacter><ns2:description>G 100%</ns2:description><ns2:value>100.0</ns2:value></ns2:annotationElement><ns2:annotationElement position="648"><ns2:displayCharacter>C</ns2:displayCharacter><ns2:description>C 100%</ns2:description><ns2:value>100.0</ns2:value></ns2:annotationElement><ns2:annotationElement position="649"><ns2:displayCharacter>A</ns2:displayCharacter><ns2:description>A 100%</ns2:description><ns2:value>100.0</ns2:value></ns2:annotationElement><ns2:annotationElement position="650"><ns2:displayCharacter>C</ns2:displayCharacter><ns2:description>C 100%</ns2:description><ns2:value>100.0</ns2:value></ns2:annotationElement><ns2:annotationElement position="651"><ns2:displayCharacter>C</ns2:displayCharacter><ns2:description>C 100%</ns2:description><ns2:value>100.0</ns2:value></ns2:annotationElement><ns2:annotationElement position="652"><ns2:displayCharacter>C</ns2:displayCharacter><ns2:description>C 100%</ns2:description><ns2:value>100.0</ns2:value></ns2:annotationElement><ns2:annotationElement position="653"><ns2:displayCharacter>G</ns2:displayCharacter><ns2:description>G 100%</ns2:description><ns2:value>100.0</ns2:value></ns2:annotationElement><ns2:annotationElement position="654"><ns2:displayCharacter>C</ns2:displayCharacter><ns2:description>C 100%</ns2:description><ns2:value>100.0</ns2:value></ns2:annotationElement><ns2:annotationElement position="655"><ns2:displayCharacter>G</ns2:displayCharacter><ns2:description>G 100%</ns2:description><ns2:value>100.0</ns2:value></ns2:annotationElement><ns2:annotationElement position="656"><ns2:displayCharacter>G</ns2:displayCharacter><ns2:description>G 100%</ns2:description><ns2:value>100.0</ns2:value></ns2:annotationElement><ns2:annotationElement position="657"><ns2:displayCharacter>T</ns2:displayCharacter><ns2:description>T 100%</ns2:description><ns2:value>100.0</ns2:value></ns2:annotationElement><ns2:annotationElement position="658"><ns2:displayCharacter>A</ns2:displayCharacter><ns2:description>A 100%</ns2:description><ns2:value>100.0</ns2:value></ns2:annotationElement><ns2:annotationElement position="659"><ns2:displayCharacter>A</ns2:displayCharacter><ns2:description>A 100%</ns2:description><ns2:value>100.0</ns2:value></ns2:annotationElement><ns2:annotationElement position="660"><ns2:displayCharacter>T</ns2:displayCharacter><ns2:description>T 100%</ns2:description><ns2:value>100.0</ns2:value></ns2:annotationElement><ns2:annotationElement position="661"><ns2:displayCharacter>T</ns2:displayCharacter><ns2:description>T 100%</ns2:description><ns2:value>100.0</ns2:value></ns2:annotationElement><ns2:annotationElement position="662"><ns2:displayCharacter>C</ns2:displayCharacter><ns2:description>C 100%</ns2:description><ns2:value>100.0</ns2:value></ns2:annotationElement><ns2:annotationElement position="663"><ns2:displayCharacter>C</ns2:displayCharacter><ns2:description>C 100%</ns2:description><ns2:value>100.0</ns2:value></ns2:annotationElement><ns2:annotationElement position="664"><ns2:displayCharacter>A</ns2:displayCharacter><ns2:description>A 100%</ns2:description><ns2:value>100.0</ns2:value></ns2:annotationElement><ns2:annotationElement position="665"><ns2:displayCharacter>G</ns2:displayCharacter><ns2:description>G 100%</ns2:description><ns2:value>100.0</ns2:value></ns2:annotationElement><ns2:annotationElement position="666"><ns2:displayCharacter>C</ns2:displayCharacter><ns2:description>C 100%</ns2:description><ns2:value>100.0</ns2:value></ns2:annotationElement><ns2:annotationElement position="667"><ns2:displayCharacter>T</ns2:displayCharacter><ns2:description>T 100%</ns2:description><ns2:value>100.0</ns2:value></ns2:annotationElement><ns2:annotationElement position="668"><ns2:displayCharacter>C</ns2:displayCharacter><ns2:description>C 100%</ns2:description><ns2:value>100.0</ns2:value></ns2:annotationElement><ns2:annotationElement position="669"><ns2:displayCharacter>C</ns2:displayCharacter><ns2:description>C 100%</ns2:description><ns2:value>100.0</ns2:value></ns2:annotationElement><ns2:annotationElement position="670"><ns2:displayCharacter>A</ns2:displayCharacter><ns2:description>A 100%</ns2:description><ns2:value>100.0</ns2:value></ns2:annotationElement><ns2:annotationElement position="671"><ns2:displayCharacter>A</ns2:displayCharacter><ns2:description>A 100%</ns2:description><ns2:value>100.0</ns2:value></ns2:annotationElement><ns2:annotationElement position="672"><ns2:displayCharacter>A</ns2:displayCharacter><ns2:description>A 100%</ns2:description><ns2:value>100.0</ns2:value></ns2:annotationElement><ns2:annotationElement position="673"><ns2:displayCharacter>A</ns2:displayCharacter><ns2:description>A 100%</ns2:description><ns2:value>100.0</ns2:value></ns2:annotationElement><ns2:annotationElement position="674"><ns2:displayCharacter>G</ns2:displayCharacter><ns2:description>G 100%</ns2:description><ns2:value>100.0</ns2:value></ns2:annotationElement><ns2:annotationElement position="675"><ns2:displayCharacter>C</ns2:displayCharacter><ns2:description>C 100%</ns2:description><ns2:value>100.0</ns2:value></ns2:annotationElement><ns2:annotationElement position="676"><ns2:displayCharacter>G</ns2:displayCharacter><ns2:description>G 100%</ns2:description><ns2:value>100.0</ns2:value></ns2:annotationElement><ns2:annotationElement position="677"><ns2:displayCharacter>T</ns2:displayCharacter><ns2:description>T 100%</ns2:description><ns2:value>100.0</ns2:value></ns2:annotationElement><ns2:annotationElement position="678"><ns2:displayCharacter>A</ns2:displayCharacter><ns2:description>A 100%</ns2:description><ns2:value>100.0</ns2:value></ns2:annotationElement><ns2:annotationElement position="679"><ns2:displayCharacter>T</ns2:displayCharacter><ns2:description>T 100%</ns2:description><ns2:value>100.0</ns2:value></ns2:annotationElement><ns2:annotationElement position="680"><ns2:displayCharacter>A</ns2:displayCharacter><ns2:description>A 100%</ns2:description><ns2:value>100.0</ns2:value></ns2:annotationElement><ns2:annotationElement position="681"><ns2:displayCharacter>T</ns2:displayCharacter><ns2:description>T 100%</ns2:description><ns2:value>100.0</ns2:value></ns2:annotationElement><ns2:annotationElement position="682"><ns2:displayCharacter>T</ns2:displayCharacter><ns2:description>T 100%</ns2:description><ns2:value>100.0</ns2:value></ns2:annotationElement><ns2:annotationElement position="683"><ns2:displayCharacter>A</ns2:displayCharacter><ns2:description>A 100%</ns2:description><ns2:value>100.0</ns2:value></ns2:annotationElement><ns2:annotationElement position="684"><ns2:displayCharacter>A</ns2:displayCharacter><ns2:description>A 100%</ns2:description><ns2:value>100.0</ns2:value></ns2:annotationElement><ns2:annotationElement position="685"><ns2:displayCharacter>T</ns2:displayCharacter><ns2:description>T 100%</ns2:description><ns2:value>100.0</ns2:value></ns2:annotationElement><ns2:annotationElement position="686"><ns2:displayCharacter>G</ns2:displayCharacter><ns2:description>G 100%</ns2:description><ns2:value>100.0</ns2:value></ns2:annotationElement><ns2:annotationElement position="687"><ns2:displayCharacter>C</ns2:displayCharacter><ns2:description>C 100%</ns2:description><ns2:value>100.0</ns2:value></ns2:annotationElement><ns2:annotationElement position="688"><ns2:displayCharacter>T</ns2:displayCharacter><ns2:description>T 100%</ns2:description><ns2:value>100.0</ns2:value></ns2:annotationElement><ns2:annotationElement position="689"><ns2:displayCharacter>G</ns2:displayCharacter><ns2:description>G 100%</ns2:description><ns2:value>100.0</ns2:value></ns2:annotationElement><ns2:annotationElement position="690"><ns2:displayCharacter>T</ns2:displayCharacter><ns2:description>T 100%</ns2:description><ns2:value>100.0</ns2:value></ns2:annotationElement><ns2:annotationElement position="691"><ns2:displayCharacter>T</ns2:displayCharacter><ns2:description>T 100%</ns2:description><ns2:value>100.0</ns2:value></ns2:annotationElement><ns2:annotationElement position="692"><ns2:displayCharacter>G</ns2:displayCharacter><ns2:description>G 100%</ns2:description><ns2:value>100.0</ns2:value></ns2:annotationElement><ns2:annotationElement position="693"><ns2:displayCharacter>C</ns2:displayCharacter><ns2:description>C 100%</ns2:description><ns2:value>100.0</ns2:value></ns2:annotationElement><ns2:annotationElement position="694"><ns2:displayCharacter>T</ns2:displayCharacter><ns2:description>T 100%</ns2:description><ns2:value>100.0</ns2:value></ns2:annotationElement><ns2:annotationElement position="695"><ns2:displayCharacter>G</ns2:displayCharacter><ns2:description>G 100%</ns2:description><ns2:value>100.0</ns2:value></ns2:annotationElement><ns2:annotationElement position="696"><ns2:displayCharacter>T</ns2:displayCharacter><ns2:description>T 100%</ns2:description><ns2:value>100.0</ns2:value></ns2:annotationElement><ns2:annotationElement position="697"><ns2:displayCharacter>T</ns2:displayCharacter><ns2:description>T 97%</ns2:description><ns2:value>96.77419</ns2:value></ns2:annotationElement><ns2:annotationElement position="698"><ns2:displayCharacter>A</ns2:displayCharacter><ns2:description>A 100%</ns2:description><ns2:value>100.0</ns2:value></ns2:annotationElement><ns2:annotationElement position="699"><ns2:displayCharacter>A</ns2:displayCharacter><ns2:description>A 97%</ns2:description><ns2:value>96.77419</ns2:value></ns2:annotationElement><ns2:annotationElement position="700"><ns2:displayCharacter>A</ns2:displayCharacter><ns2:description>A 100%</ns2:description><ns2:value>100.0</ns2:value></ns2:annotationElement><ns2:annotationElement position="701"><ns2:displayCharacter>G</ns2:displayCharacter><ns2:description>G 100%</ns2:description><ns2:value>100.0</ns2:value></ns2:annotationElement><ns2:annotationElement position="702"><ns2:displayCharacter>G</ns2:displayCharacter><ns2:description>G 100%</ns2:description><ns2:value>100.0</ns2:value></ns2:annotationElement><ns2:annotationElement position="703"><ns2:displayCharacter>G</ns2:displayCharacter><ns2:description>G 100%</ns2:description><ns2:value>100.0</ns2:value></ns2:annotationElement><ns2:annotationElement position="704"><ns2:displayCharacter>T</ns2:displayCharacter><ns2:description>T 100%</ns2:description><ns2:value>100.0</ns2:value></ns2:annotationElement><ns2:annotationElement position="705"><ns2:displayCharacter>T</ns2:displayCharacter><ns2:description>T 100%</ns2:description><ns2:value>100.0</ns2:value></ns2:annotationElement><ns2:annotationElement position="706"><ns2:displayCharacter>C</ns2:displayCharacter><ns2:description>C 100%</ns2:description><ns2:value>100.0</ns2:value></ns2:annotationElement><ns2:annotationElement position="707"><ns2:displayCharacter>G</ns2:displayCharacter><ns2:description>G 100%</ns2:description><ns2:value>100.0</ns2:value></ns2:annotationElement><ns2:annotationElement position="708"><ns2:displayCharacter>T</ns2:displayCharacter><ns2:description>T 100%</ns2:description><ns2:value>100.0</ns2:value></ns2:annotationElement><ns2:annotationElement position="709"><ns2:displayCharacter>A</ns2:displayCharacter><ns2:description>A 100%</ns2:description><ns2:value>100.0</ns2:value></ns2:annotationElement><ns2:annotationElement position="710"><ns2:displayCharacter>G</ns2:displayCharacter><ns2:description>G 94%</ns2:description><ns2:value>93.548386</ns2:value></ns2:annotationElement><ns2:annotationElement position="711"><ns2:displayCharacter>T</ns2:displayCharacter><ns2:description>T 100%</ns2:description><ns2:value>100.0</ns2:value></ns2:annotationElement><ns2:annotationElement position="712"><ns2:displayCharacter>T</ns2:displayCharacter><ns2:description>T 100%</ns2:description><ns2:value>100.0</ns2:value></ns2:annotationElement><ns2:annotationElement position="713"><ns2:displayCharacter>G</ns2:displayCharacter><ns2:description>G 100%</ns2:description><ns2:value>100.0</ns2:value></ns2:annotationElement><ns2:annotationElement position="714"><ns2:displayCharacter>A</ns2:displayCharacter><ns2:description>A 97%</ns2:description><ns2:value>96.77419</ns2:value></ns2:annotationElement><ns2:annotationElement position="715"><ns2:displayCharacter>A</ns2:displayCharacter><ns2:description>A 100%</ns2:description><ns2:value>100.0</ns2:value></ns2:annotationElement><ns2:annotationElement position="716"><ns2:displayCharacter>C</ns2:displayCharacter><ns2:description>C 94%</ns2:description><ns2:value>93.548386</ns2:value></ns2:annotationElement><ns2:annotationElement position="717"><ns2:displayCharacter>T</ns2:displayCharacter><ns2:description>T 100%</ns2:description><ns2:value>100.0</ns2:value></ns2:annotationElement><ns2:annotationElement position="718"><ns2:displayCharacter>G</ns2:displayCharacter><ns2:description>G 100%</ns2:description><ns2:value>100.0</ns2:value></ns2:annotationElement><ns2:annotationElement position="719"><ns2:displayCharacter>T</ns2:displayCharacter><ns2:description>T 97%</ns2:description><ns2:value>96.77419</ns2:value></ns2:annotationElement><ns2:annotationElement position="720"><ns2:displayCharacter>G</ns2:displayCharacter><ns2:description>G 100%</ns2:description><ns2:value>100.0</ns2:value></ns2:annotationElement><ns2:annotationElement position="721"><ns2:displayCharacter>G</ns2:displayCharacter><ns2:description>G 100%</ns2:description><ns2:value>100.0</ns2:value></ns2:annotationElement><ns2:annotationElement position="722"><ns2:displayCharacter>G</ns2:displayCharacter><ns2:description>G 100%</ns2:description><ns2:value>100.0</ns2:value></ns2:annotationElement><ns2:annotationElement position="723"><ns2:displayCharacter>C</ns2:displayCharacter><ns2:description>C 100%</ns2:description><ns2:value>100.0</ns2:value></ns2:annotationElement><ns2:annotationElement position="724"><ns2:displayCharacter>T</ns2:displayCharacter><ns2:description>T 52%</ns2:description><ns2:value>51.612904</ns2:value></ns2:annotationElement><ns2:annotationElement position="725"><ns2:displayCharacter>G</ns2:displayCharacter><ns2:description>G 77%</ns2:description><ns2:value>77.41936</ns2:value></ns2:annotationElement><ns2:annotationElement position="726"><ns2:displayCharacter>T</ns2:displayCharacter><ns2:description>T 58%</ns2:description><ns2:value>58.064518</ns2:value></ns2:annotationElement><ns2:annotationElement position="727"><ns2:displayCharacter>G</ns2:displayCharacter><ns2:description>G 94%</ns2:description><ns2:value>93.548386</ns2:value></ns2:annotationElement><ns2:annotationElement position="728"><ns2:displayCharacter>C</ns2:displayCharacter><ns2:description>C 77%</ns2:description><ns2:value>77.41936</ns2:value></ns2:annotationElement><ns2:annotationElement position="729"><ns2:displayCharacter>A</ns2:displayCharacter><ns2:description>A 71%</ns2:description><ns2:value>70.96774</ns2:value></ns2:annotationElement><ns2:annotationElement position="730"><ns2:displayCharacter>G</ns2:displayCharacter><ns2:description>G 94%</ns2:description><ns2:value>93.548386</ns2:value></ns2:annotationElement><ns2:annotationElement position="731"><ns2:displayCharacter>G</ns2:displayCharacter><ns2:description>G 58%</ns2:description><ns2:value>58.064518</ns2:value></ns2:annotationElement><ns2:annotationElement position="732"><ns2:displayCharacter>T</ns2:displayCharacter><ns2:description>T 65%</ns2:description><ns2:value>64.51613</ns2:value></ns2:annotationElement><ns2:annotationElement position="733"><ns2:displayCharacter>T</ns2:displayCharacter><ns2:description>T 65%</ns2:description><ns2:value>64.51613</ns2:value></ns2:annotationElement><ns2:annotationElement position="734"><ns2:displayCharacter>T</ns2:displayCharacter><ns2:description>T 68%</ns2:description><ns2:value>67.741936</ns2:value></ns2:annotationElement><ns2:annotationElement position="735"><ns2:displayCharacter>G</ns2:displayCharacter><ns2:description>G 68%</ns2:description><ns2:value>67.741936</ns2:value></ns2:annotationElement><ns2:annotationElement position="736"><ns2:displayCharacter>T</ns2:displayCharacter><ns2:description>T 65%</ns2:description><ns2:value>64.51613</ns2:value></ns2:annotationElement><ns2:annotationElement position="737"><ns2:displayCharacter>C</ns2:displayCharacter><ns2:description>C 52%</ns2:description><ns2:value>51.612904</ns2:value></ns2:annotationElement><ns2:annotationElement position="738"><ns2:displayCharacter>C</ns2:displayCharacter><ns2:description>C 65%</ns2:description><ns2:value>64.51613</ns2:value></ns2:annotationElement><ns2:annotationElement position="739"><ns2:displayCharacter>C</ns2:displayCharacter><ns2:description>C 90%</ns2:description><ns2:value>90.32258</ns2:value></ns2:annotationElement><ns2:annotationElement position="740"><ns2:displayCharacter>T</ns2:displayCharacter><ns2:description>T 84%</ns2:description><ns2:value>83.870964</ns2:value></ns2:annotationElement><ns2:annotationElement position="741"><ns2:displayCharacter>G</ns2:displayCharacter><ns2:description>G 52%</ns2:description><ns2:value>51.612904</ns2:value></ns2:annotationElement><ns2:annotationElement position="742"><ns2:displayCharacter>G</ns2:displayCharacter><ns2:description>G 65%</ns2:description><ns2:value>64.51613</ns2:value></ns2:annotationElement><ns2:annotationElement position="743"><ns2:displayCharacter>T</ns2:displayCharacter><ns2:description>T 52%</ns2:description><ns2:value>51.612904</ns2:value></ns2:annotationElement><ns2:annotationElement position="744"><ns2:displayCharacter>C</ns2:displayCharacter><ns2:description>C 90%</ns2:description><ns2:value>90.32258</ns2:value></ns2:annotationElement><ns2:annotationElement position="745"><ns2:displayCharacter>G</ns2:displayCharacter><ns2:description>G 55%</ns2:description><ns2:value>54.83871</ns2:value></ns2:annotationElement><ns2:annotationElement position="746"><ns2:displayCharacter>T</ns2:displayCharacter><ns2:description>T 58%</ns2:description><ns2:value>58.064518</ns2:value></ns2:annotationElement><ns2:annotationElement position="747"><ns2:displayCharacter>C</ns2:displayCharacter><ns2:description>C 87%</ns2:description><ns2:value>87.09677</ns2:value></ns2:annotationElement><ns2:annotationElement position="748"><ns2:displayCharacter>C</ns2:displayCharacter><ns2:description>C 74%</ns2:description><ns2:value>74.19355</ns2:value></ns2:annotationElement><ns2:annotationElement position="749"><ns2:displayCharacter>C</ns2:displayCharacter><ns2:description>C 97%</ns2:description><ns2:value>96.77419</ns2:value></ns2:annotationElement><ns2:annotationElement position="750"><ns2:displayCharacter>G</ns2:displayCharacter><ns2:description>G 55%</ns2:description><ns2:value>54.83871</ns2:value></ns2:annotationElement><ns2:annotationElement position="751"><ns2:displayCharacter>T</ns2:displayCharacter><ns2:description>T 58%</ns2:description><ns2:value>58.064518</ns2:value></ns2:annotationElement><ns2:annotationElement position="752"><ns2:displayCharacter>C</ns2:displayCharacter><ns2:description>C 58%</ns2:description><ns2:value>58.064518</ns2:value></ns2:annotationElement><ns2:annotationElement position="753"><ns2:displayCharacter>C</ns2:displayCharacter><ns2:description>C 100%</ns2:description><ns2:value>100.0</ns2:value></ns2:annotationElement><ns2:annotationElement position="754"><ns2:displayCharacter>A</ns2:displayCharacter><ns2:description>A 84%</ns2:description><ns2:value>83.870964</ns2:value></ns2:annotationElement><ns2:annotationElement position="755"><ns2:displayCharacter>A</ns2:displayCharacter><ns2:description>A 10%</ns2:description><ns2:value>9.67742</ns2:value></ns2:annotationElement><ns2:annotationElement position="756"><ns2:displayCharacter>C</ns2:displayCharacter><ns2:description>C 13%</ns2:description><ns2:value>12.903226</ns2:value></ns2:annotationElement><ns2:annotationElement position="757"><ns2:displayCharacter>C</ns2:displayCharacter><ns2:description>C 13%</ns2:description><ns2:value>12.903226</ns2:value></ns2:annotationElement><ns2:annotationElement position="758"><ns2:displayCharacter>T</ns2:displayCharacter><ns2:description>T 65%</ns2:description><ns2:value>64.51613</ns2:value></ns2:annotationElement><ns2:annotationElement position="759"><ns2:displayCharacter>G</ns2:displayCharacter><ns2:description>G 52%</ns2:description><ns2:value>51.612904</ns2:value></ns2:annotationElement><ns2:annotationElement position="760"><ns2:displayCharacter>T</ns2:displayCharacter><ns2:description>T 58%</ns2:description><ns2:value>58.064518</ns2:value></ns2:annotationElement><ns2:annotationElement position="761"><ns2:displayCharacter>C</ns2:displayCharacter><ns2:description>C 52%</ns2:description><ns2:value>51.612904</ns2:value></ns2:annotationElement><ns2:annotationElement position="762"><ns2:displayCharacter>G</ns2:displayCharacter><ns2:description>G 77%</ns2:description><ns2:value>77.41936</ns2:value></ns2:annotationElement><ns2:annotationElement position="763"><ns2:displayCharacter>G</ns2:displayCharacter><ns2:description>G 61%</ns2:description><ns2:value>61.29032</ns2:value></ns2:annotationElement><ns2:annotationElement position="764"><ns2:displayCharacter>A</ns2:displayCharacter><ns2:description>A 52%</ns2:description><ns2:value>51.612904</ns2:value></ns2:annotationElement><ns2:annotationElement position="765"><ns2:displayCharacter>T</ns2:displayCharacter><ns2:description>T 65%</ns2:description><ns2:value>64.51613</ns2:value></ns2:annotationElement><ns2:annotationElement position="766"><ns2:displayCharacter>T</ns2:displayCharacter><ns2:description>T 58%</ns2:description><ns2:value>58.064518</ns2:value></ns2:annotationElement><ns2:annotationElement position="767"><ns2:displayCharacter>T</ns2:displayCharacter><ns2:description>T 100%</ns2:description><ns2:value>100.0</ns2:value></ns2:annotationElement><ns2:annotationElement position="768"><ns2:displayCharacter>G</ns2:displayCharacter><ns2:description>G 87%</ns2:description><ns2:value>87.09677</ns2:value></ns2:annotationElement><ns2:annotationElement position="769"><ns2:displayCharacter>G</ns2:displayCharacter><ns2:description>G 61%</ns2:description><ns2:value>61.29032</ns2:value></ns2:annotationElement><ns2:annotationElement position="770"><ns2:displayCharacter>T</ns2:displayCharacter><ns2:description>T 74%</ns2:description><ns2:value>74.19355</ns2:value></ns2:annotationElement><ns2:annotationElement position="771"><ns2:displayCharacter>G</ns2:displayCharacter><ns2:description>G 100%</ns2:description><ns2:value>100.0</ns2:value></ns2:annotationElement><ns2:annotationElement position="772"><ns2:displayCharacter>A</ns2:displayCharacter><ns2:description>A 74%</ns2:description><ns2:value>74.19355</ns2:value></ns2:annotationElement><ns2:annotationElement position="773"><ns2:displayCharacter>C</ns2:displayCharacter><ns2:description>C 74%</ns2:description><ns2:value>74.19355</ns2:value></ns2:annotationElement><ns2:annotationElement position="774"><ns2:displayCharacter>C</ns2:displayCharacter><ns2:description>C 100%</ns2:description><ns2:value>100.0</ns2:value></ns2:annotationElement><ns2:annotationElement position="775"><ns2:displayCharacter>C</ns2:displayCharacter><ns2:description>C 74%</ns2:description><ns2:value>74.19355</ns2:value></ns2:annotationElement><ns2:annotationElement position="776"><ns2:displayCharacter>A</ns2:displayCharacter><ns2:description>A 74%</ns2:description><ns2:value>74.19355</ns2:value></ns2:annotationElement><ns2:annotationElement position="777"><ns2:displayCharacter>G</ns2:displayCharacter><ns2:description>G 77%</ns2:description><ns2:value>77.41936</ns2:value></ns2:annotationElement><ns2:annotationElement position="778"><ns2:displayCharacter>G</ns2:displayCharacter><ns2:description>G 100%</ns2:description><ns2:value>100.0</ns2:value></ns2:annotationElement><ns2:annotationElement position="779"><ns2:displayCharacter>C</ns2:displayCharacter><ns2:description>C 100%</ns2:description><ns2:value>100.0</ns2:value></ns2:annotationElement><ns2:annotationElement position="780"><ns2:displayCharacter>C</ns2:displayCharacter><ns2:description>C 74%</ns2:description><ns2:value>74.19355</ns2:value></ns2:annotationElement><ns2:annotationElement position="781"><ns2:displayCharacter>C</ns2:displayCharacter><ns2:description>C 97%</ns2:description><ns2:value>96.77419</ns2:value></ns2:annotationElement><ns2:annotationElement position="782"><ns2:displayCharacter>T</ns2:displayCharacter><ns2:description>T 74%</ns2:description><ns2:value>74.19355</ns2:value></ns2:annotationElement><ns2:annotationElement position="783"><ns2:displayCharacter>T</ns2:displayCharacter><ns2:description>T 58%</ns2:description><ns2:value>58.064518</ns2:value></ns2:annotationElement><ns2:annotationElement position="784"><ns2:displayCharacter>G</ns2:displayCharacter><ns2:description>G 100%</ns2:description><ns2:value>100.0</ns2:value></ns2:annotationElement><ns2:annotationElement position="785"><ns2:displayCharacter>C</ns2:displayCharacter><ns2:description>C 77%</ns2:description><ns2:value>77.41936</ns2:value></ns2:annotationElement><ns2:annotationElement position="786"><ns2:displayCharacter>A</ns2:displayCharacter><ns2:description>A 52%</ns2:description><ns2:value>51.612904</ns2:value></ns2:annotationElement><ns2:annotationElement position="787"><ns2:displayCharacter>G</ns2:displayCharacter><ns2:description>G 100%</ns2:description><ns2:value>100.0</ns2:value></ns2:annotationElement><ns2:annotationElement position="788"><ns2:displayCharacter>C</ns2:displayCharacter><ns2:description>C 94%</ns2:description><ns2:value>93.548386</ns2:value></ns2:annotationElement><ns2:annotationElement position="789"><ns2:displayCharacter>C</ns2:displayCharacter><ns2:description>C 100%</ns2:description><ns2:value>100.0</ns2:value></ns2:annotationElement><ns2:annotationElement position="790"><ns2:displayCharacter>C</ns2:displayCharacter><ns2:description>C 100%</ns2:description><ns2:value>100.0</ns2:value></ns2:annotationElement><ns2:annotationElement position="791"><ns2:displayCharacter>G</ns2:displayCharacter><ns2:description>G 100%</ns2:description><ns2:value>100.0</ns2:value></ns2:annotationElement><ns2:annotationElement position="792"><ns2:displayCharacter>T</ns2:displayCharacter><ns2:description>T 74%</ns2:description><ns2:value>74.19355</ns2:value></ns2:annotationElement><ns2:annotationElement position="793"><ns2:displayCharacter>G</ns2:displayCharacter><ns2:description>G 100%</ns2:description><ns2:value>100.0</ns2:value></ns2:annotationElement><ns2:annotationElement position="794"><ns2:displayCharacter>A</ns2:displayCharacter><ns2:description>A 100%</ns2:description><ns2:value>100.0</ns2:value></ns2:annotationElement><ns2:annotationElement position="795"><ns2:displayCharacter>A</ns2:displayCharacter><ns2:description>A 48%</ns2:description><ns2:value>48.387096</ns2:value></ns2:annotationElement><ns2:annotationElement position="796"><ns2:displayCharacter>C</ns2:displayCharacter><ns2:description>C 48%</ns2:description><ns2:value>48.387096</ns2:value></ns2:annotationElement><ns2:annotationElement position="797"><ns2:displayCharacter>A</ns2:displayCharacter><ns2:description>A 48%</ns2:description><ns2:value>48.387096</ns2:value></ns2:annotationElement><ns2:annotationElement position="798"><ns2:displayCharacter>C</ns2:displayCharacter><ns2:description>C 45%</ns2:description><ns2:value>45.16129</ns2:value></ns2:annotationElement><ns2:annotationElement position="799"><ns2:displayCharacter>A</ns2:displayCharacter><ns2:description>A 68%</ns2:description><ns2:value>67.741936</ns2:value></ns2:annotationElement><ns2:annotationElement position="800"><ns2:displayCharacter>C</ns2:displayCharacter><ns2:description>C 97%</ns2:description><ns2:value>96.77419</ns2:value></ns2:annotationElement><ns2:annotationElement position="801"><ns2:displayCharacter>A</ns2:displayCharacter><ns2:description>A 84%</ns2:description><ns2:value>83.870964</ns2:value></ns2:annotationElement><ns2:annotationElement position="802"><ns2:displayCharacter>T</ns2:displayCharacter><ns2:description>T 55%</ns2:description><ns2:value>54.83871</ns2:value></ns2:annotationElement><ns2:annotationElement position="803"><ns2:displayCharacter>T</ns2:displayCharacter><ns2:description>T 52%</ns2:description><ns2:value>51.612904</ns2:value></ns2:annotationElement><ns2:annotationElement position="804"><ns2:displayCharacter>C</ns2:displayCharacter><ns2:description>C 52%</ns2:description><ns2:value>51.612904</ns2:value></ns2:annotationElement><ns2:annotationElement position="805"><ns2:displayCharacter>A</ns2:displayCharacter><ns2:description>A 52%</ns2:description><ns2:value>51.612904</ns2:value></ns2:annotationElement><ns2:annotationElement position="806"><ns2:displayCharacter>A</ns2:displayCharacter><ns2:description>A 52%</ns2:description><ns2:value>51.612904</ns2:value></ns2:annotationElement><ns2:annotationElement position="807"><ns2:displayCharacter>A</ns2:displayCharacter><ns2:description>A 71%</ns2:description><ns2:value>70.96774</ns2:value></ns2:annotationElement><ns2:annotationElement position="808"><ns2:displayCharacter>G</ns2:displayCharacter><ns2:description>G 71%</ns2:description><ns2:value>70.96774</ns2:value></ns2:annotationElement><ns2:annotationElement position="809"><ns2:displayCharacter>A</ns2:displayCharacter><ns2:description>A 100%</ns2:description><ns2:value>100.0</ns2:value></ns2:annotationElement><ns2:annotationElement position="810"><ns2:displayCharacter>A</ns2:displayCharacter><ns2:description>A 61%</ns2:description><ns2:value>61.29032</ns2:value></ns2:annotationElement><ns2:annotationElement position="811"><ns2:displayCharacter>A</ns2:displayCharacter><ns2:description>A 100%</ns2:description><ns2:value>100.0</ns2:value></ns2:annotationElement><ns2:annotationElement position="812"><ns2:displayCharacter>C</ns2:displayCharacter><ns2:description>C 100%</ns2:description><ns2:value>100.0</ns2:value></ns2:annotationElement><ns2:annotationElement position="813"><ns2:displayCharacter>A</ns2:displayCharacter><ns2:description>A 97%</ns2:description><ns2:value>96.77419</ns2:value></ns2:annotationElement><ns2:annotationElement position="814"><ns2:displayCharacter>A</ns2:displayCharacter><ns2:description>A 97%</ns2:description><ns2:value>96.77419</ns2:value></ns2:annotationElement><ns2:annotationElement position="815"><ns2:displayCharacter>G</ns2:displayCharacter><ns2:description>G 94%</ns2:description><ns2:value>93.548386</ns2:value></ns2:annotationElement><ns2:annotationElement position="816"><ns2:displayCharacter>A</ns2:displayCharacter><ns2:description>A 74%</ns2:description><ns2:value>74.19355</ns2:value></ns2:annotationElement><ns2:annotationElement position="817"><ns2:displayCharacter>A</ns2:displayCharacter><ns2:description>A 100%</ns2:description><ns2:value>100.0</ns2:value></ns2:annotationElement><ns2:annotationElement position="818"><ns2:displayCharacter>A</ns2:displayCharacter><ns2:description>A 74%</ns2:description><ns2:value>74.19355</ns2:value></ns2:annotationElement><ns2:annotationElement position="819"><ns2:displayCharacter>C</ns2:displayCharacter><ns2:description>C 100%</ns2:description><ns2:value>100.0</ns2:value></ns2:annotationElement><ns2:annotationElement position="820"><ns2:displayCharacter>A</ns2:displayCharacter><ns2:description>A 74%</ns2:description><ns2:value>74.19355</ns2:value></ns2:annotationElement><ns2:annotationElement position="821"><ns2:displayCharacter>C</ns2:displayCharacter><ns2:description>C 100%</ns2:description><ns2:value>100.0</ns2:value></ns2:annotationElement><ns2:annotationElement position="822"><ns2:displayCharacter>G</ns2:displayCharacter><ns2:description>G 100%</ns2:description><ns2:value>100.0</ns2:value></ns2:annotationElement><ns2:annotationElement position="823"><ns2:displayCharacter>G</ns2:displayCharacter><ns2:description>G 100%</ns2:description><ns2:value>100.0</ns2:value></ns2:annotationElement><ns2:annotationElement position="824"><ns2:displayCharacter>G</ns2:displayCharacter><ns2:description>G 71%</ns2:description><ns2:value>70.96774</ns2:value></ns2:annotationElement><ns2:annotationElement position="825"><ns2:displayCharacter>A</ns2:displayCharacter><ns2:description>A 71%</ns2:description><ns2:value>70.96774</ns2:value></ns2:annotationElement><ns2:annotationElement position="826"><ns2:displayCharacter>G</ns2:displayCharacter><ns2:description>G 71%</ns2:description><ns2:value>70.96774</ns2:value></ns2:annotationElement><ns2:annotationElement position="827"><ns2:displayCharacter>T</ns2:displayCharacter><ns2:description>T 55%</ns2:description><ns2:value>54.83871</ns2:value></ns2:annotationElement><ns2:annotationElement position="828"><ns2:displayCharacter>G</ns2:displayCharacter><ns2:description>G 97%</ns2:description><ns2:value>96.77419</ns2:value></ns2:annotationElement><ns2:annotationElement position="829"><ns2:displayCharacter>G</ns2:displayCharacter><ns2:description>G 74%</ns2:description><ns2:value>74.19355</ns2:value></ns2:annotationElement><ns2:annotationElement position="830"><ns2:displayCharacter>T</ns2:displayCharacter><ns2:description>T 65%</ns2:description><ns2:value>64.51613</ns2:value></ns2:annotationElement><ns2:annotationElement position="831"><ns2:displayCharacter>T</ns2:displayCharacter><ns2:description>T 68%</ns2:description><ns2:value>67.741936</ns2:value></ns2:annotationElement><ns2:annotationElement position="832"><ns2:displayCharacter>C</ns2:displayCharacter><ns2:description>C 71%</ns2:description><ns2:value>70.96774</ns2:value></ns2:annotationElement><ns2:annotationElement position="833"><ns2:displayCharacter>C</ns2:displayCharacter><ns2:description>C 100%</ns2:description><ns2:value>100.0</ns2:value></ns2:annotationElement><ns2:annotationElement position="834"><ns2:displayCharacter>T</ns2:displayCharacter><ns2:description>T 94%</ns2:description><ns2:value>93.548386</ns2:value></ns2:annotationElement><ns2:annotationElement position="835"><ns2:displayCharacter>T</ns2:displayCharacter><ns2:description>T 84%</ns2:description><ns2:value>83.870964</ns2:value></ns2:annotationElement><ns2:annotationElement position="836"><ns2:displayCharacter>T</ns2:displayCharacter><ns2:description>T 55%</ns2:description><ns2:value>54.83871</ns2:value></ns2:annotationElement><ns2:annotationElement position="837"><ns2:displayCharacter>C</ns2:displayCharacter><ns2:description>C 81%</ns2:description><ns2:value>80.645164</ns2:value></ns2:annotationElement><ns2:annotationElement position="838"><ns2:displayCharacter>C</ns2:displayCharacter><ns2:description>C 97%</ns2:description><ns2:value>96.77419</ns2:value></ns2:annotationElement><ns2:annotationElement position="839"><ns2:displayCharacter>T</ns2:displayCharacter><ns2:description>T 58%</ns2:description><ns2:value>58.064518</ns2:value></ns2:annotationElement><ns2:annotationElement position="840"><ns2:displayCharacter>G</ns2:displayCharacter><ns2:description>G 58%</ns2:description><ns2:value>58.064518</ns2:value></ns2:annotationElement><ns2:annotationElement position="841"><ns2:displayCharacter>A</ns2:displayCharacter><ns2:description>A 58%</ns2:description><ns2:value>58.064518</ns2:value></ns2:annotationElement><ns2:annotationElement position="842"><ns2:displayCharacter>T</ns2:displayCharacter><ns2:description>T 71%</ns2:description><ns2:value>70.96774</ns2:value></ns2:annotationElement><ns2:annotationElement position="843"><ns2:displayCharacter>T</ns2:displayCharacter><ns2:description>T 74%</ns2:description><ns2:value>74.19355</ns2:value></ns2:annotationElement><ns2:annotationElement position="844"><ns2:displayCharacter>T</ns2:displayCharacter><ns2:description>T 58%</ns2:description><ns2:value>58.064518</ns2:value></ns2:annotationElement><ns2:annotationElement position="845"><ns2:displayCharacter>A</ns2:displayCharacter><ns2:description>A 87%</ns2:description><ns2:value>87.09677</ns2:value></ns2:annotationElement><ns2:annotationElement position="846"><ns2:displayCharacter>C</ns2:displayCharacter><ns2:description>C 94%</ns2:description><ns2:value>93.548386</ns2:value></ns2:annotationElement><ns2:annotationElement position="847"><ns2:displayCharacter>G</ns2:displayCharacter><ns2:description>G 94%</ns2:description><ns2:value>93.548386</ns2:value></ns2:annotationElement><ns2:annotationElement position="848"><ns2:displayCharacter>C</ns2:displayCharacter><ns2:description>C 94%</ns2:description><ns2:value>93.548386</ns2:value></ns2:annotationElement><ns2:annotationElement position="849"><ns2:displayCharacter>A</ns2:displayCharacter><ns2:description>A 68%</ns2:description><ns2:value>67.741936</ns2:value></ns2:annotationElement><ns2:annotationElement position="850"><ns2:displayCharacter>T</ns2:displayCharacter><ns2:description>T 94%</ns2:description><ns2:value>93.548386</ns2:value></ns2:annotationElement><ns2:annotationElement position="851"><ns2:displayCharacter>G</ns2:displayCharacter><ns2:description>G 87%</ns2:description><ns2:value>87.09677</ns2:value></ns2:annotationElement><ns2:annotationElement position="852"><ns2:displayCharacter>T</ns2:displayCharacter><ns2:description>T 84%</ns2:description><ns2:value>83.870964</ns2:value></ns2:annotationElement><ns2:annotationElement position="853"><ns2:displayCharacter>C</ns2:displayCharacter><ns2:description>C 84%</ns2:description><ns2:value>83.870964</ns2:value></ns2:annotationElement><ns2:annotationElement position="854"><ns2:displayCharacter>A</ns2:displayCharacter><ns2:description>A 84%</ns2:description><ns2:value>83.870964</ns2:value></ns2:annotationElement><ns2:annotationElement position="855"><ns2:displayCharacter>T</ns2:displayCharacter><ns2:description>T 87%</ns2:description><ns2:value>87.09677</ns2:value></ns2:annotationElement><ns2:annotationElement position="856"><ns2:displayCharacter>G</ns2:displayCharacter><ns2:description>G 58%</ns2:description><ns2:value>58.064518</ns2:value></ns2:annotationElement><ns2:annotationElement position="857"><ns2:displayCharacter>C</ns2:displayCharacter><ns2:description>C 58%</ns2:description><ns2:value>58.064518</ns2:value></ns2:annotationElement><ns2:annotationElement position="858"><ns2:displayCharacter>A</ns2:displayCharacter><ns2:description>A 58%</ns2:description><ns2:value>58.064518</ns2:value></ns2:annotationElement><ns2:annotationElement position="859"><ns2:displayCharacter>T</ns2:displayCharacter><ns2:description>T 58%</ns2:description><ns2:value>58.064518</ns2:value></ns2:annotationElement><ns2:annotationElement position="860"><ns2:displayCharacter>G</ns2:displayCharacter><ns2:description>G 58%</ns2:description><ns2:value>58.064518</ns2:value></ns2:annotationElement><ns2:annotationElement position="861"><ns2:displayCharacter>C</ns2:displayCharacter><ns2:description>C 58%</ns2:description><ns2:value>58.064518</ns2:value></ns2:annotationElement><ns2:annotationElement position="862"><ns2:displayCharacter>C</ns2:displayCharacter><ns2:description>C 97%</ns2:description><ns2:value>96.77419</ns2:value></ns2:annotationElement><ns2:annotationElement position="863"><ns2:displayCharacter>A</ns2:displayCharacter><ns2:description>A 71%</ns2:description><ns2:value>70.96774</ns2:value></ns2:annotationElement><ns2:annotationElement position="864"><ns2:displayCharacter>G</ns2:displayCharacter><ns2:description>G 58%</ns2:description><ns2:value>58.064518</ns2:value></ns2:annotationElement><ns2:annotationElement position="865"><ns2:displayCharacter>G</ns2:displayCharacter><ns2:description>G 97%</ns2:description><ns2:value>96.77419</ns2:value></ns2:annotationElement><ns2:annotationElement position="866"><ns2:displayCharacter>G</ns2:displayCharacter><ns2:description>G 100%</ns2:description><ns2:value>100.0</ns2:value></ns2:annotationElement><ns2:annotationElement position="867"><ns2:displayCharacter>G</ns2:displayCharacter><ns2:description>G 100%</ns2:description><ns2:value>100.0</ns2:value></ns2:annotationElement><ns2:annotationElement position="868"><ns2:displayCharacter>G</ns2:displayCharacter><ns2:description>G 97%</ns2:description><ns2:value>96.77419</ns2:value></ns2:annotationElement><ns2:annotationElement position="869"><ns2:displayCharacter>C</ns2:displayCharacter><ns2:description>C 81%</ns2:description><ns2:value>80.645164</ns2:value></ns2:annotationElement><ns2:annotationElement position="870"><ns2:displayCharacter>G</ns2:displayCharacter><ns2:description>G 81%</ns2:description><ns2:value>80.645164</ns2:value></ns2:annotationElement><ns2:annotationElement position="871"><ns2:displayCharacter>T</ns2:displayCharacter><ns2:description>T 52%</ns2:description><ns2:value>51.612904</ns2:value></ns2:annotationElement><ns2:annotationElement position="872"><ns2:displayCharacter>C</ns2:displayCharacter><ns2:description>C 84%</ns2:description><ns2:value>83.870964</ns2:value></ns2:annotationElement><ns2:annotationElement position="873"><ns2:displayCharacter>C</ns2:displayCharacter><ns2:description>C 100%</ns2:description><ns2:value>100.0</ns2:value></ns2:annotationElement><ns2:annotationElement position="874"><ns2:displayCharacter>G</ns2:displayCharacter><ns2:description>G 84%</ns2:description><ns2:value>83.870964</ns2:value></ns2:annotationElement><ns2:annotationElement position="875"><ns2:displayCharacter>T</ns2:displayCharacter><ns2:description>T 58%</ns2:description><ns2:value>58.064518</ns2:value></ns2:annotationElement><ns2:annotationElement position="876"><ns2:displayCharacter>G</ns2:displayCharacter><ns2:description>G 84%</ns2:description><ns2:value>83.870964</ns2:value></ns2:annotationElement><ns2:annotationElement position="877"><ns2:displayCharacter>A</ns2:displayCharacter><ns2:description>A 84%</ns2:description><ns2:value>83.870964</ns2:value></ns2:annotationElement><ns2:annotationElement position="878"><ns2:displayCharacter>T</ns2:displayCharacter><ns2:description>T 58%</ns2:description><ns2:value>58.064518</ns2:value></ns2:annotationElement><ns2:annotationElement position="879"><ns2:displayCharacter>T</ns2:displayCharacter><ns2:description>T 87%</ns2:description><ns2:value>87.09677</ns2:value></ns2:annotationElement><ns2:annotationElement position="880"><ns2:displayCharacter>T</ns2:displayCharacter><ns2:description>T 74%</ns2:description><ns2:value>74.19355</ns2:value></ns2:annotationElement><ns2:annotationElement position="881"><ns2:displayCharacter>T</ns2:displayCharacter><ns2:description>T 100%</ns2:description><ns2:value>100.0</ns2:value></ns2:annotationElement><ns2:annotationElement position="882"><ns2:displayCharacter>T</ns2:displayCharacter><ns2:description>T 100%</ns2:description><ns2:value>100.0</ns2:value></ns2:annotationElement><ns2:annotationElement position="883"><ns2:displayCharacter>T</ns2:displayCharacter><ns2:description>T 100%</ns2:description><ns2:value>100.0</ns2:value></ns2:annotationElement><ns2:annotationElement position="884"><ns2:displayCharacter>A</ns2:displayCharacter><ns2:description>A 100%</ns2:description><ns2:value>100.0</ns2:value></ns2:annotationElement><ns2:annotationElement position="885"><ns2:displayCharacter>C</ns2:displayCharacter><ns2:description>C 100%</ns2:description><ns2:value>100.0</ns2:value></ns2:annotationElement><ns2:annotationElement position="886"><ns2:displayCharacter>T</ns2:displayCharacter><ns2:description>T 100%</ns2:description><ns2:value>100.0</ns2:value></ns2:annotationElement><ns2:annotationElement position="887"><ns2:displayCharacter>G</ns2:displayCharacter><ns2:description>G 100%</ns2:description><ns2:value>100.0</ns2:value></ns2:annotationElement><ns2:annotationElement position="888"><ns2:displayCharacter>T</ns2:displayCharacter><ns2:description>T 100%</ns2:description><ns2:value>100.0</ns2:value></ns2:annotationElement><ns2:annotationElement position="889"><ns2:displayCharacter>G</ns2:displayCharacter><ns2:description>G 100%</ns2:description><ns2:value>100.0</ns2:value></ns2:annotationElement><ns2:annotationElement position="890"><ns2:displayCharacter>A</ns2:displayCharacter><ns2:description>A 100%</ns2:description><ns2:value>100.0</ns2:value></ns2:annotationElement><ns2:annotationElement position="891"><ns2:displayCharacter>C</ns2:displayCharacter><ns2:description>C 100%</ns2:description><ns2:value>100.0</ns2:value></ns2:annotationElement><ns2:annotationElement position="892"><ns2:displayCharacter>T</ns2:displayCharacter><ns2:description>T 84%</ns2:description><ns2:value>83.870964</ns2:value></ns2:annotationElement><ns2:annotationElement position="893"><ns2:displayCharacter>A</ns2:displayCharacter><ns2:description>A 100%</ns2:description><ns2:value>100.0</ns2:value></ns2:annotationElement><ns2:annotationElement position="894"><ns2:displayCharacter>A</ns2:displayCharacter><ns2:description>A 100%</ns2:description><ns2:value>100.0</ns2:value></ns2:annotationElement><ns2:annotationElement position="895"><ns2:displayCharacter>A</ns2:displayCharacter><ns2:description>A 100%</ns2:description><ns2:value>100.0</ns2:value></ns2:annotationElement><ns2:annotationElement position="896"><ns2:displayCharacter>G</ns2:displayCharacter><ns2:description>G 52%</ns2:description><ns2:value>51.612904</ns2:value></ns2:annotationElement><ns2:annotationElement position="897"><ns2:displayCharacter>A</ns2:displayCharacter><ns2:description>A 100%</ns2:description><ns2:value>100.0</ns2:value></ns2:annotationElement><ns2:annotationElement position="898"><ns2:displayCharacter>A</ns2:displayCharacter><ns2:description>A 100%</ns2:description><ns2:value>100.0</ns2:value></ns2:annotationElement><ns2:annotationElement position="899"><ns2:displayCharacter>G</ns2:displayCharacter><ns2:description>G 100%</ns2:description><ns2:value>100.0</ns2:value></ns2:annotationElement><ns2:annotationElement position="900"><ns2:displayCharacter>C</ns2:displayCharacter><ns2:description>C 77%</ns2:description><ns2:value>77.41936</ns2:value></ns2:annotationElement><ns2:annotationElement position="901"><ns2:displayCharacter>G</ns2:displayCharacter><ns2:description>G 100%</ns2:description><ns2:value>100.0</ns2:value></ns2:annotationElement><ns2:annotationElement position="902"><ns2:displayCharacter>T</ns2:displayCharacter><ns2:description>T 58%</ns2:description><ns2:value>58.064518</ns2:value></ns2:annotationElement><ns2:annotationElement position="903"><ns2:displayCharacter>G</ns2:displayCharacter><ns2:description>G 100%</ns2:description><ns2:value>100.0</ns2:value></ns2:annotationElement><ns2:annotationElement position="904"><ns2:displayCharacter>A</ns2:displayCharacter><ns2:description>A 100%</ns2:description><ns2:value>100.0</ns2:value></ns2:annotationElement><ns2:annotationElement position="905"><ns2:displayCharacter>C</ns2:displayCharacter><ns2:description>C 100%</ns2:description><ns2:value>100.0</ns2:value></ns2:annotationElement><ns2:annotationElement position="906"><ns2:displayCharacter>C</ns2:displayCharacter><ns2:description>C 52%</ns2:description><ns2:value>51.612904</ns2:value></ns2:annotationElement><ns2:annotationElement position="907"><ns2:displayCharacter>A</ns2:displayCharacter><ns2:description>A 100%</ns2:description><ns2:value>100.0</ns2:value></ns2:annotationElement><ns2:annotationElement position="908"><ns2:displayCharacter>A</ns2:displayCharacter><ns2:description>A 100%</ns2:description><ns2:value>100.0</ns2:value></ns2:annotationElement><ns2:annotationElement position="909"><ns2:displayCharacter>A</ns2:displayCharacter><ns2:description>A 100%</ns2:description><ns2:value>100.0</ns2:value></ns2:annotationElement><ns2:annotationElement position="910"><ns2:displayCharacter>G</ns2:displayCharacter><ns2:description>G 100%</ns2:description><ns2:value>100.0</ns2:value></ns2:annotationElement><ns2:annotationElement position="911"><ns2:displayCharacter>C</ns2:displayCharacter><ns2:description>C 100%</ns2:description><ns2:value>100.0</ns2:value></ns2:annotationElement><ns2:annotationElement position="912"><ns2:displayCharacter>A</ns2:displayCharacter><ns2:description>A 100%</ns2:description><ns2:value>100.0</ns2:value></ns2:annotationElement><ns2:annotationElement position="913"><ns2:displayCharacter>G</ns2:displayCharacter><ns2:description>G 100%</ns2:description><ns2:value>100.0</ns2:value></ns2:annotationElement><ns2:annotationElement position="914"><ns2:displayCharacter>T</ns2:displayCharacter><ns2:description>T 100%</ns2:description><ns2:value>100.0</ns2:value></ns2:annotationElement><ns2:annotationElement position="915"><ns2:displayCharacter>C</ns2:displayCharacter><ns2:description>C 100%</ns2:description><ns2:value>100.0</ns2:value></ns2:annotationElement><ns2:annotationElement position="916"><ns2:displayCharacter>A</ns2:displayCharacter><ns2:description>A 58%</ns2:description><ns2:value>58.064518</ns2:value></ns2:annotationElement><ns2:annotationElement position="917"><ns2:displayCharacter>T</ns2:displayCharacter><ns2:description>T 58%</ns2:description><ns2:value>58.064518</ns2:value></ns2:annotationElement><ns2:annotationElement position="918"><ns2:displayCharacter>T</ns2:displayCharacter><ns2:description>T 58%</ns2:description><ns2:value>58.064518</ns2:value></ns2:annotationElement><ns2:annotationElement position="919"><ns2:displayCharacter>C</ns2:displayCharacter><ns2:description>C 71%</ns2:description><ns2:value>70.96774</ns2:value></ns2:annotationElement><ns2:annotationElement position="920"><ns2:displayCharacter>G</ns2:displayCharacter><ns2:description>G 100%</ns2:description><ns2:value>100.0</ns2:value></ns2:annotationElement><ns2:annotationElement position="921"><ns2:displayCharacter>A</ns2:displayCharacter><ns2:description>A 97%</ns2:description><ns2:value>96.77419</ns2:value></ns2:annotationElement><ns2:annotationElement position="922"><ns2:displayCharacter>C</ns2:displayCharacter><ns2:description>C 100%</ns2:description><ns2:value>100.0</ns2:value></ns2:annotationElement><ns2:annotationElement position="923"><ns2:displayCharacter>T</ns2:displayCharacter><ns2:description>T 74%</ns2:description><ns2:value>74.19355</ns2:value></ns2:annotationElement><ns2:annotationElement position="924"><ns2:displayCharacter>T</ns2:displayCharacter><ns2:description>T 100%</ns2:description><ns2:value>100.0</ns2:value></ns2:annotationElement><ns2:annotationElement position="925"><ns2:displayCharacter>G</ns2:displayCharacter><ns2:description>G 97%</ns2:description><ns2:value>96.77419</ns2:value></ns2:annotationElement><ns2:annotationElement position="926"><ns2:displayCharacter>A</ns2:displayCharacter><ns2:description>A 90%</ns2:description><ns2:value>90.32258</ns2:value></ns2:annotationElement><ns2:annotationElement position="927"><ns2:displayCharacter>A</ns2:displayCharacter><ns2:description>A 97%</ns2:description><ns2:value>96.77419</ns2:value></ns2:annotationElement><ns2:annotationElement position="928"><ns2:displayCharacter>T</ns2:displayCharacter><ns2:description>T 97%</ns2:description><ns2:value>96.77419</ns2:value></ns2:annotationElement><ns2:annotationElement position="929"><ns2:displayCharacter>T</ns2:displayCharacter><ns2:description>T 97%</ns2:description><ns2:value>96.77419</ns2:value></ns2:annotationElement><ns2:annotationElement position="930"><ns2:displayCharacter>A</ns2:displayCharacter><ns2:description>A 74%</ns2:description><ns2:value>74.19355</ns2:value></ns2:annotationElement><ns2:annotationElement position="931"><ns2:displayCharacter>G</ns2:displayCharacter><ns2:description>G 55%</ns2:description><ns2:value>54.83871</ns2:value></ns2:annotationElement><ns2:annotationElement position="932"><ns2:displayCharacter>A</ns2:displayCharacter><ns2:description>A 97%</ns2:description><ns2:value>96.77419</ns2:value></ns2:annotationElement><ns2:annotationElement position="933"><ns2:displayCharacter>A</ns2:displayCharacter><ns2:description>A 97%</ns2:description><ns2:value>96.77419</ns2:value></ns2:annotationElement><ns2:annotationElement position="934"><ns2:displayCharacter>A</ns2:displayCharacter><ns2:description>A 97%</ns2:description><ns2:value>96.77419</ns2:value></ns2:annotationElement><ns2:annotationElement position="935"><ns2:displayCharacter>G</ns2:displayCharacter><ns2:description>G 97%</ns2:description><ns2:value>96.77419</ns2:value></ns2:annotationElement><ns2:annotationElement position="936"><ns2:displayCharacter>C</ns2:displayCharacter><ns2:description>C 97%</ns2:description><ns2:value>96.77419</ns2:value></ns2:annotationElement><ns2:annotationElement position="937"><ns2:displayCharacter>A</ns2:displayCharacter><ns2:description>A 97%</ns2:description><ns2:value>96.77419</ns2:value></ns2:annotationElement><ns2:annotationElement position="938"><ns2:displayCharacter>T</ns2:displayCharacter><ns2:description>T 97%</ns2:description><ns2:value>96.77419</ns2:value></ns2:annotationElement><ns2:annotationElement position="939"><ns2:displayCharacter>G</ns2:displayCharacter><ns2:description>G 97%</ns2:description><ns2:value>96.77419</ns2:value></ns2:annotationElement><ns2:annotationElement position="940"><ns2:displayCharacter>G</ns2:displayCharacter><ns2:description>G 97%</ns2:description><ns2:value>96.77419</ns2:value></ns2:annotationElement><ns2:annotationElement position="941"><ns2:displayCharacter>G</ns2:displayCharacter><ns2:description>G 97%</ns2:description><ns2:value>96.77419</ns2:value></ns2:annotationElement><ns2:annotationElement position="942"><ns2:displayCharacter>A</ns2:displayCharacter><ns2:description>A 97%</ns2:description><ns2:value>96.77419</ns2:value></ns2:annotationElement><ns2:annotationElement position="943"><ns2:displayCharacter>T</ns2:displayCharacter><ns2:description>T 97%</ns2:description><ns2:value>96.77419</ns2:value></ns2:annotationElement><ns2:annotationElement position="944"><ns2:displayCharacter>A</ns2:displayCharacter><ns2:description>A 97%</ns2:description><ns2:value>96.77419</ns2:value></ns2:annotationElement><ns2:annotationElement position="945"><ns2:displayCharacter>A</ns2:displayCharacter><ns2:description>A 97%</ns2:description><ns2:value>96.77419</ns2:value></ns2:annotationElement><ns2:annotationElement position="946"><ns2:displayCharacter>C</ns2:displayCharacter><ns2:description>C 97%</ns2:description><ns2:value>96.77419</ns2:value></ns2:annotationElement><ns2:annotationElement position="947"><ns2:displayCharacter>A</ns2:displayCharacter><ns2:description>A 84%</ns2:description><ns2:value>83.870964</ns2:value></ns2:annotationElement><ns2:annotationElement position="948"><ns2:displayCharacter>A</ns2:displayCharacter><ns2:description>A 97%</ns2:description><ns2:value>96.77419</ns2:value></ns2:annotationElement><ns2:annotationElement position="949"><ns2:displayCharacter>A</ns2:displayCharacter><ns2:description>A 94%</ns2:description><ns2:value>93.548386</ns2:value></ns2:annotationElement><ns2:annotationElement position="950"><ns2:displayCharacter>G</ns2:displayCharacter><ns2:description>G 97%</ns2:description><ns2:value>96.77419</ns2:value></ns2:annotationElement><ns2:annotationElement position="951"><ns2:displayCharacter>G</ns2:displayCharacter><ns2:description>G 55%</ns2:description><ns2:value>54.83871</ns2:value></ns2:annotationElement><ns2:annotationElement position="952"><ns2:displayCharacter>A</ns2:displayCharacter><ns2:description>A 97%</ns2:description><ns2:value>96.77419</ns2:value></ns2:annotationElement><ns2:annotationElement position="953"><ns2:displayCharacter>G</ns2:displayCharacter><ns2:description>G 55%</ns2:description><ns2:value>54.83871</ns2:value></ns2:annotationElement><ns2:annotationElement position="954"><ns2:displayCharacter>C</ns2:displayCharacter><ns2:description>C 97%</ns2:description><ns2:value>96.77419</ns2:value></ns2:annotationElement><ns2:annotationElement position="955"><ns2:displayCharacter>A</ns2:displayCharacter><ns2:description>A 97%</ns2:description><ns2:value>96.77419</ns2:value></ns2:annotationElement><ns2:annotationElement position="956"><ns2:displayCharacter>G</ns2:displayCharacter><ns2:description>G 97%</ns2:description><ns2:value>96.77419</ns2:value></ns2:annotationElement><ns2:annotationElement position="957"><ns2:displayCharacter>C</ns2:displayCharacter><ns2:description>C 97%</ns2:description><ns2:value>96.77419</ns2:value></ns2:annotationElement><ns2:annotationElement position="958"><ns2:displayCharacter>C</ns2:displayCharacter><ns2:description>C 97%</ns2:description><ns2:value>96.77419</ns2:value></ns2:annotationElement><ns2:annotationElement position="959"><ns2:displayCharacter>T</ns2:displayCharacter><ns2:description>T 81%</ns2:description><ns2:value>80.645164</ns2:value></ns2:annotationElement><ns2:annotationElement position="960"><ns2:displayCharacter>C</ns2:displayCharacter><ns2:description>C 77%</ns2:description><ns2:value>77.41936</ns2:value></ns2:annotationElement><ns2:annotationElement position="961"><ns2:displayCharacter>T</ns2:displayCharacter><ns2:description>T 55%</ns2:description><ns2:value>54.83871</ns2:value></ns2:annotationElement><ns2:annotationElement position="962"><ns2:displayCharacter>+</ns2:displayCharacter><ns2:description>[AG] 48%</ns2:description><ns2:value>48.387096</ns2:value></ns2:annotationElement><ns2:annotationElement position="963"><ns2:displayCharacter>G</ns2:displayCharacter><ns2:description>G 97%</ns2:description><ns2:value>96.77419</ns2:value></ns2:annotationElement><ns2:annotationElement position="964"><ns2:displayCharacter>G</ns2:displayCharacter><ns2:description>G 97%</ns2:description><ns2:value>96.77419</ns2:value></ns2:annotationElement><ns2:annotationElement position="965"><ns2:displayCharacter>C</ns2:displayCharacter><ns2:description>C 97%</ns2:description><ns2:value>96.77419</ns2:value></ns2:annotationElement><ns2:annotationElement position="966"><ns2:displayCharacter>+</ns2:displayCharacter><ns2:description>[CT] 48%</ns2:description><ns2:value>48.387096</ns2:value></ns2:annotationElement><ns2:annotationElement position="967"><ns2:displayCharacter>A</ns2:displayCharacter><ns2:description>A 97%</ns2:description><ns2:value>96.77419</ns2:value></ns2:annotationElement><ns2:annotationElement position="968"><ns2:displayCharacter>C</ns2:displayCharacter><ns2:description>C 97%</ns2:description><ns2:value>96.77419</ns2:value></ns2:annotationElement><ns2:annotationElement position="969"><ns2:displayCharacter>C</ns2:displayCharacter><ns2:description>C 97%</ns2:description><ns2:value>96.77419</ns2:value></ns2:annotationElement><ns2:annotationElement position="970"><ns2:displayCharacter>G</ns2:displayCharacter><ns2:description>G 97%</ns2:description><ns2:value>96.77419</ns2:value></ns2:annotationElement><ns2:annotationElement position="971"><ns2:displayCharacter>T</ns2:displayCharacter><ns2:description>T 71%</ns2:description><ns2:value>70.96774</ns2:value></ns2:annotationElement><ns2:annotationElement position="972"><ns2:displayCharacter>T</ns2:displayCharacter><ns2:description>T 97%</ns2:description><ns2:value>96.77419</ns2:value></ns2:annotationElement><ns2:annotationElement position="973"><ns2:displayCharacter>T</ns2:displayCharacter><ns2:description>T 97%</ns2:description><ns2:value>96.77419</ns2:value></ns2:annotationElement><ns2:annotationElement position="974"><ns2:displayCharacter>C</ns2:displayCharacter><ns2:description>C 97%</ns2:description><ns2:value>96.77419</ns2:value></ns2:annotationElement><ns2:annotationElement position="975"><ns2:displayCharacter>G</ns2:displayCharacter><ns2:description>G 97%</ns2:description><ns2:value>96.77419</ns2:value></ns2:annotationElement><ns2:annotationElement position="976"><ns2:displayCharacter>G</ns2:displayCharacter><ns2:description>G 97%</ns2:description><ns2:value>96.77419</ns2:value></ns2:annotationElement><ns2:annotationElement position="977"><ns2:displayCharacter>C</ns2:displayCharacter><ns2:description>C 97%</ns2:description><ns2:value>96.77419</ns2:value></ns2:annotationElement><ns2:annotationElement position="978"><ns2:displayCharacter>T</ns2:displayCharacter><ns2:description>T 97%</ns2:description><ns2:value>96.77419</ns2:value></ns2:annotationElement><ns2:annotationElement position="979"><ns2:displayCharacter>T</ns2:displayCharacter><ns2:description>T 97%</ns2:description><ns2:value>96.77419</ns2:value></ns2:annotationElement><ns2:annotationElement position="980"><ns2:displayCharacter>T</ns2:displayCharacter><ns2:description>T 97%</ns2:description><ns2:value>96.77419</ns2:value></ns2:annotationElement><ns2:annotationElement position="981"><ns2:displayCharacter>T</ns2:displayCharacter><ns2:description>T 97%</ns2:description><ns2:value>96.77419</ns2:value></ns2:annotationElement><ns2:annotationElement position="982"><ns2:displayCharacter>G</ns2:displayCharacter><ns2:description>G 97%</ns2:description><ns2:value>96.77419</ns2:value></ns2:annotationElement><ns2:annotationElement position="983"><ns2:displayCharacter>T</ns2:displayCharacter><ns2:description>T 97%</ns2:description><ns2:value>96.77419</ns2:value></ns2:annotationElement><ns2:annotationElement position="984"><ns2:displayCharacter>T</ns2:displayCharacter><ns2:description>T 97%</ns2:description><ns2:value>96.77419</ns2:value></ns2:annotationElement><ns2:annotationElement position="985"><ns2:displayCharacter>G</ns2:displayCharacter><ns2:description>G 97%</ns2:description><ns2:value>96.77419</ns2:value></ns2:annotationElement><ns2:annotationElement position="986"><ns2:displayCharacter>G</ns2:displayCharacter><ns2:description>G 97%</ns2:description><ns2:value>96.77419</ns2:value></ns2:annotationElement><ns2:annotationElement position="987"><ns2:displayCharacter>T</ns2:displayCharacter><ns2:description>T 97%</ns2:description><ns2:value>96.77419</ns2:value></ns2:annotationElement><ns2:annotationElement position="988"><ns2:displayCharacter>T</ns2:displayCharacter><ns2:description>T 97%</ns2:description><ns2:value>96.77419</ns2:value></ns2:annotationElement><ns2:annotationElement position="989"><ns2:displayCharacter>T</ns2:displayCharacter><ns2:description>T 97%</ns2:description><ns2:value>96.77419</ns2:value></ns2:annotationElement><ns2:annotationElement position="990"><ns2:displayCharacter>T</ns2:displayCharacter><ns2:description>T 97%</ns2:description><ns2:value>96.77419</ns2:value></ns2:annotationElement><ns2:annotationElement position="991"><ns2:displayCharacter>A</ns2:displayCharacter><ns2:description>A 97%</ns2:description><ns2:value>96.77419</ns2:value></ns2:annotationElement><ns2:annotationElement position="992"><ns2:displayCharacter>A</ns2:displayCharacter><ns2:description>A 77%</ns2:description><ns2:value>77.41936</ns2:value></ns2:annotationElement><ns2:annotationElement position="993"><ns2:displayCharacter>A</ns2:displayCharacter><ns2:description>A 71%</ns2:description><ns2:value>70.96774</ns2:value></ns2:annotationElement><ns2:annotationElement position="994"><ns2:displayCharacter>+</ns2:displayCharacter><ns2:description>[AG] 48%</ns2:description><ns2:value>48.387096</ns2:value></ns2:annotationElement><ns2:annotationElement position="995"><ns2:displayCharacter>G</ns2:displayCharacter><ns2:description>G 97%</ns2:description><ns2:value>96.77419</ns2:value></ns2:annotationElement><ns2:annotationElement position="996"><ns2:displayCharacter>T</ns2:displayCharacter><ns2:description>T 97%</ns2:description><ns2:value>96.77419</ns2:value></ns2:annotationElement><ns2:annotationElement position="997"><ns2:displayCharacter>C</ns2:displayCharacter><ns2:description>C 97%</ns2:description><ns2:value>96.77419</ns2:value></ns2:annotationElement><ns2:annotationElement position="998"><ns2:displayCharacter>+</ns2:displayCharacter><ns2:description>[CT] 48%</ns2:description><ns2:value>48.387096</ns2:value></ns2:annotationElement><ns2:annotationElement position="999"><ns2:displayCharacter>A</ns2:displayCharacter><ns2:description>A 55%</ns2:description><ns2:value>54.83871</ns2:value></ns2:annotationElement><ns2:annotationElement position="1000"><ns2:displayCharacter>T</ns2:displayCharacter><ns2:description>T 97%</ns2:description><ns2:value>96.77419</ns2:value></ns2:annotationElement><ns2:annotationElement position="1001"><ns2:displayCharacter>T</ns2:displayCharacter><ns2:description>T 81%</ns2:description><ns2:value>80.645164</ns2:value></ns2:annotationElement><ns2:annotationElement position="1002"><ns2:displayCharacter>G</ns2:displayCharacter><ns2:description>G 97%</ns2:description><ns2:value>96.77419</ns2:value></ns2:annotationElement><ns2:annotationElement position="1003"><ns2:displayCharacter>G</ns2:displayCharacter><ns2:description>G 97%</ns2:description><ns2:value>96.77419</ns2:value></ns2:annotationElement><ns2:annotationElement position="1004"><ns2:displayCharacter>A</ns2:displayCharacter><ns2:description>A 97%</ns2:description><ns2:value>96.77419</ns2:value></ns2:annotationElement><ns2:annotationElement position="1005"><ns2:displayCharacter>G</ns2:displayCharacter><ns2:description>G 97%</ns2:description><ns2:value>96.77419</ns2:value></ns2:annotationElement><ns2:annotationElement position="1006"><ns2:displayCharacter>A</ns2:displayCharacter><ns2:description>A 97%</ns2:description><ns2:value>96.77419</ns2:value></ns2:annotationElement><ns2:annotationElement position="1007"><ns2:displayCharacter>T</ns2:displayCharacter><ns2:description>T 97%</ns2:description><ns2:value>96.77419</ns2:value></ns2:annotationElement><ns2:annotationElement position="1008"><ns2:displayCharacter>T</ns2:displayCharacter><ns2:description>T 97%</ns2:description><ns2:value>96.77419</ns2:value></ns2:annotationElement><ns2:annotationElement position="1009"><ns2:displayCharacter>A</ns2:displayCharacter><ns2:description>A 77%</ns2:description><ns2:value>77.41936</ns2:value></ns2:annotationElement><ns2:annotationElement position="1010"><ns2:displayCharacter>T</ns2:displayCharacter><ns2:description>T 81%</ns2:description><ns2:value>80.645164</ns2:value></ns2:annotationElement><ns2:annotationElement position="1011"><ns2:displayCharacter>G</ns2:displayCharacter><ns2:description>G 97%</ns2:description><ns2:value>96.77419</ns2:value></ns2:annotationElement><ns2:annotationElement position="1012"><ns2:displayCharacter>G</ns2:displayCharacter><ns2:description>G 97%</ns2:description><ns2:value>96.77419</ns2:value></ns2:annotationElement><ns2:annotationElement position="1013"><ns2:displayCharacter>A</ns2:displayCharacter><ns2:description>A 48%</ns2:description><ns2:value>48.387096</ns2:value></ns2:annotationElement><ns2:annotationElement position="1014"><ns2:displayCharacter>G</ns2:displayCharacter><ns2:description>G 68%</ns2:description><ns2:value>67.741936</ns2:value></ns2:annotationElement><ns2:annotationElement position="1015"><ns2:displayCharacter>C</ns2:displayCharacter><ns2:description>C 94%</ns2:description><ns2:value>93.548386</ns2:value></ns2:annotationElement><ns2:annotationElement position="1016"><ns2:displayCharacter>T</ns2:displayCharacter><ns2:description>T 48%</ns2:description><ns2:value>48.387096</ns2:value></ns2:annotationElement><ns2:annotationElement position="1017"><ns2:displayCharacter>G</ns2:displayCharacter><ns2:description>G 97%</ns2:description><ns2:value>96.77419</ns2:value></ns2:annotationElement><ns2:annotationElement position="1018"><ns2:displayCharacter>T</ns2:displayCharacter><ns2:description>T 55%</ns2:description><ns2:value>54.83871</ns2:value></ns2:annotationElement><ns2:annotationElement position="1019"><ns2:displayCharacter>G</ns2:displayCharacter><ns2:description>G 97%</ns2:description><ns2:value>96.77419</ns2:value></ns2:annotationElement><ns2:annotationElement position="1020"><ns2:displayCharacter>C</ns2:displayCharacter><ns2:description>C 74%</ns2:description><ns2:value>74.19355</ns2:value></ns2:annotationElement><ns2:annotationElement position="1021"><ns2:displayCharacter>G</ns2:displayCharacter><ns2:description>G 97%</ns2:description><ns2:value>96.77419</ns2:value></ns2:annotationElement><ns2:annotationElement position="1022"><ns2:displayCharacter>A</ns2:displayCharacter><ns2:description>A 81%</ns2:description><ns2:value>80.645164</ns2:value></ns2:annotationElement><ns2:annotationElement position="1023"><ns2:displayCharacter>C</ns2:displayCharacter><ns2:description>C 84%</ns2:description><ns2:value>83.870964</ns2:value></ns2:annotationElement><ns2:annotationElement position="1024"><ns2:displayCharacter>A</ns2:displayCharacter><ns2:description>A 55%</ns2:description><ns2:value>54.83871</ns2:value></ns2:annotationElement><ns2:annotationElement position="1025"><ns2:displayCharacter>A</ns2:displayCharacter><ns2:description>A 81%</ns2:description><ns2:value>80.645164</ns2:value></ns2:annotationElement><ns2:annotationElement position="1026"><ns2:displayCharacter>G</ns2:displayCharacter><ns2:description>G 71%</ns2:description><ns2:value>70.96774</ns2:value></ns2:annotationElement><ns2:annotationElement position="1027"><ns2:displayCharacter>G</ns2:displayCharacter><ns2:description>G 42%</ns2:description><ns2:value>41.935482</ns2:value></ns2:annotationElement><ns2:annotationElement position="1028"><ns2:displayCharacter>G</ns2:displayCharacter><ns2:description>G 68%</ns2:description><ns2:value>67.741936</ns2:value></ns2:annotationElement><ns2:annotationElement position="1029"><ns2:displayCharacter>C</ns2:displayCharacter><ns2:description>C 48%</ns2:description><ns2:value>48.387096</ns2:value></ns2:annotationElement><ns2:annotationElement position="1030"><ns2:displayCharacter>T</ns2:displayCharacter><ns2:description>T 48%</ns2:description><ns2:value>48.387096</ns2:value></ns2:annotationElement><ns2:annotationElement position="1031"><ns2:displayCharacter>+</ns2:displayCharacter><ns2:description>[CT] 42%</ns2:description><ns2:value>41.935482</ns2:value></ns2:annotationElement><ns2:annotationElement position="1032"><ns2:displayCharacter>G</ns2:displayCharacter><ns2:description>G 48%</ns2:description><ns2:value>48.387096</ns2:value></ns2:annotationElement><ns2:annotationElement position="1033"><ns2:displayCharacter>C</ns2:displayCharacter><ns2:description>C 77%</ns2:description><ns2:value>77.41936</ns2:value></ns2:annotationElement><ns2:annotationElement position="1034"><ns2:displayCharacter>+</ns2:displayCharacter><ns2:description>[CG] 48%</ns2:description><ns2:value>48.387096</ns2:value></ns2:annotationElement><ns2:annotationElement position="1035"><ns2:displayCharacter>C</ns2:displayCharacter><ns2:description>C 52%</ns2:description><ns2:value>51.612904</ns2:value></ns2:annotationElement><ns2:annotationElement position="1036"><ns2:displayCharacter>A</ns2:displayCharacter><ns2:description>A 48%</ns2:description><ns2:value>48.387096</ns2:value></ns2:annotationElement><ns2:annotationElement position="1037"><ns2:displayCharacter>T</ns2:displayCharacter><ns2:description>T 61%</ns2:description><ns2:value>61.29032</ns2:value></ns2:annotationElement><ns2:annotationElement position="1038"><ns2:displayCharacter>C</ns2:displayCharacter><ns2:description>C 65%</ns2:description><ns2:value>64.51613</ns2:value></ns2:annotationElement><ns2:annotationElement position="1039"><ns2:displayCharacter>G</ns2:displayCharacter><ns2:description>G 61%</ns2:description><ns2:value>61.29032</ns2:value></ns2:annotationElement><ns2:annotationElement position="1040"><ns2:displayCharacter>C</ns2:displayCharacter><ns2:description>C 77%</ns2:description><ns2:value>77.41936</ns2:value></ns2:annotationElement><ns2:annotationElement position="1041"><ns2:displayCharacter>A</ns2:displayCharacter><ns2:description>A 48%</ns2:description><ns2:value>48.387096</ns2:value></ns2:annotationElement><ns2:annotationElement position="1042"><ns2:displayCharacter>A</ns2:displayCharacter><ns2:description>A 58%</ns2:description><ns2:value>58.064518</ns2:value></ns2:annotationElement><ns2:annotationElement position="1043"><ns2:displayCharacter>C</ns2:displayCharacter><ns2:description>C 97%</ns2:description><ns2:value>96.77419</ns2:value></ns2:annotationElement><ns2:annotationElement position="1044"><ns2:displayCharacter>T</ns2:displayCharacter><ns2:description>T 84%</ns2:description><ns2:value>83.870964</ns2:value></ns2:annotationElement><ns2:annotationElement position="1045"><ns2:displayCharacter>T</ns2:displayCharacter><ns2:description>T 52%</ns2:description><ns2:value>51.612904</ns2:value></ns2:annotationElement><ns2:annotationElement position="1046"><ns2:displayCharacter>C</ns2:displayCharacter><ns2:description>C 55%</ns2:description><ns2:value>54.83871</ns2:value></ns2:annotationElement><ns2:annotationElement position="1047"><ns2:displayCharacter>G</ns2:displayCharacter><ns2:description>G 74%</ns2:description><ns2:value>74.19355</ns2:value></ns2:annotationElement><ns2:annotationElement position="1048"><ns2:displayCharacter>A</ns2:displayCharacter><ns2:description>A 29%</ns2:description><ns2:value>29.032259</ns2:value></ns2:annotationElement><ns2:annotationElement position="1049"><ns2:displayCharacter>A</ns2:displayCharacter><ns2:description>A 32%</ns2:description><ns2:value>32.258064</ns2:value></ns2:annotationElement><ns2:annotationElement position="1050"><ns2:displayCharacter>C</ns2:displayCharacter><ns2:description>C 32%</ns2:description><ns2:value>32.258064</ns2:value></ns2:annotationElement><ns2:annotationElement position="1051"><ns2:displayCharacter>T</ns2:displayCharacter><ns2:description>T 26%</ns2:description><ns2:value>25.806452</ns2:value></ns2:annotationElement><ns2:annotationElement position="1052"><ns2:displayCharacter>C</ns2:displayCharacter><ns2:description>C 32%</ns2:description><ns2:value>32.258064</ns2:value></ns2:annotationElement><ns2:annotationElement position="1053"><ns2:displayCharacter>G</ns2:displayCharacter><ns2:description>G 32%</ns2:description><ns2:value>32.258064</ns2:value></ns2:annotationElement><ns2:annotationElement position="1054"><ns2:displayCharacter>C</ns2:displayCharacter><ns2:description>C 29%</ns2:description><ns2:value>29.032259</ns2:value></ns2:annotationElement><ns2:annotationElement position="1055"><ns2:displayCharacter>C</ns2:displayCharacter><ns2:description>C 26%</ns2:description><ns2:value>25.806452</ns2:value></ns2:annotationElement><ns2:annotationElement position="1056"><ns2:displayCharacter>G</ns2:displayCharacter><ns2:description>G 29%</ns2:description><ns2:value>29.032259</ns2:value></ns2:annotationElement><ns2:annotationElement position="1057"><ns2:displayCharacter>C</ns2:displayCharacter><ns2:description>C 29%</ns2:description><ns2:value>29.032259</ns2:value></ns2:annotationElement><ns2:annotationElement position="1058"><ns2:displayCharacter>A</ns2:displayCharacter><ns2:description>A 29%</ns2:description><ns2:value>29.032259</ns2:value></ns2:annotationElement><ns2:annotationElement position="1059"><ns2:displayCharacter>C</ns2:displayCharacter><ns2:description>C 32%</ns2:description><ns2:value>32.258064</ns2:value></ns2:annotationElement><ns2:annotationElement position="1060"><ns2:displayCharacter>G</ns2:displayCharacter><ns2:description>G 26%</ns2:description><ns2:value>25.806452</ns2:value></ns2:annotationElement><ns2:annotationElement position="1061"><ns2:displayCharacter>C</ns2:displayCharacter><ns2:description>C 29%</ns2:description><ns2:value>29.032259</ns2:value></ns2:annotationElement><ns2:annotationElement position="1062"><ns2:displayCharacter>C</ns2:displayCharacter><ns2:description>C 16%</ns2:description><ns2:value>16.129032</ns2:value></ns2:annotationElement><ns2:annotationElement position="1063"><ns2:displayCharacter>G</ns2:displayCharacter><ns2:description>G 48%</ns2:description><ns2:value>48.387096</ns2:value></ns2:annotationElement><ns2:annotationElement position="1064"><ns2:displayCharacter>T</ns2:displayCharacter><ns2:description>T 52%</ns2:description><ns2:value>51.612904</ns2:value></ns2:annotationElement><ns2:annotationElement position="1065"><ns2:displayCharacter>T</ns2:displayCharacter><ns2:description>T 52%</ns2:description><ns2:value>51.612904</ns2:value></ns2:annotationElement><ns2:annotationElement position="1066"><ns2:displayCharacter>C</ns2:displayCharacter><ns2:description>C 48%</ns2:description><ns2:value>48.387096</ns2:value></ns2:annotationElement><ns2:annotationElement position="1067"><ns2:displayCharacter>G</ns2:displayCharacter><ns2:description>G 52%</ns2:description><ns2:value>51.612904</ns2:value></ns2:annotationElement><ns2:annotationElement position="1068"><ns2:displayCharacter>G</ns2:displayCharacter><ns2:description>G 48%</ns2:description><ns2:value>48.387096</ns2:value></ns2:annotationElement><ns2:annotationElement position="1069"><ns2:displayCharacter>T</ns2:displayCharacter><ns2:description>T 58%</ns2:description><ns2:value>58.064518</ns2:value></ns2:annotationElement><ns2:annotationElement position="1070"><ns2:displayCharacter>G</ns2:displayCharacter><ns2:description>G 55%</ns2:description><ns2:value>54.83871</ns2:value></ns2:annotationElement><ns2:annotationElement position="1071"><ns2:displayCharacter>T</ns2:displayCharacter><ns2:description>T 58%</ns2:description><ns2:value>58.064518</ns2:value></ns2:annotationElement><ns2:annotationElement position="1072"><ns2:displayCharacter>G</ns2:displayCharacter><ns2:description>G 58%</ns2:description><ns2:value>58.064518</ns2:value></ns2:annotationElement><ns2:annotationElement position="1073"><ns2:displayCharacter>T</ns2:displayCharacter><ns2:description>T 58%</ns2:description><ns2:value>58.064518</ns2:value></ns2:annotationElement><ns2:annotationElement position="1074"><ns2:displayCharacter>G</ns2:displayCharacter><ns2:description>G 58%</ns2:description><ns2:value>58.064518</ns2:value></ns2:annotationElement><ns2:annotationElement position="1075"><ns2:displayCharacter>G</ns2:displayCharacter><ns2:description>G 55%</ns2:description><ns2:value>54.83871</ns2:value></ns2:annotationElement><ns2:annotationElement position="1076"><ns2:displayCharacter>C</ns2:displayCharacter><ns2:description>C 55%</ns2:description><ns2:value>54.83871</ns2:value></ns2:annotationElement><ns2:annotationElement position="1077"><ns2:displayCharacter>G</ns2:displayCharacter><ns2:description>G 65%</ns2:description><ns2:value>64.51613</ns2:value></ns2:annotationElement><ns2:annotationElement position="1078"><ns2:displayCharacter>C</ns2:displayCharacter><ns2:description>C 16%</ns2:description><ns2:value>16.129032</ns2:value></ns2:annotationElement><ns2:annotationElement position="1079"><ns2:displayCharacter>G</ns2:displayCharacter><ns2:description>G 19%</ns2:description><ns2:value>19.35484</ns2:value></ns2:annotationElement><ns2:annotationElement position="1080"><ns2:displayCharacter>C</ns2:displayCharacter><ns2:description>C 16%</ns2:description><ns2:value>16.129032</ns2:value></ns2:annotationElement><ns2:annotationElement position="1081"><ns2:displayCharacter>A</ns2:displayCharacter><ns2:description>A 13%</ns2:description><ns2:value>12.903226</ns2:value></ns2:annotationElement><ns2:annotationElement position="1082"><ns2:displayCharacter>C</ns2:displayCharacter><ns2:description>C 13%</ns2:description><ns2:value>12.903226</ns2:value></ns2:annotationElement><ns2:annotationElement position="1083"><ns2:displayCharacter>A</ns2:displayCharacter><ns2:description>A 13%</ns2:description><ns2:value>12.903226</ns2:value></ns2:annotationElement><ns2:annotationElement position="1084"><ns2:displayCharacter>T</ns2:displayCharacter><ns2:description>T 19%</ns2:description><ns2:value>19.35484</ns2:value></ns2:annotationElement><ns2:annotationElement position="1085"><ns2:displayCharacter>T</ns2:displayCharacter><ns2:description>T 13%</ns2:description><ns2:value>12.903226</ns2:value></ns2:annotationElement><ns2:annotationElement position="1086"><ns2:displayCharacter>C</ns2:displayCharacter><ns2:description>C 13%</ns2:description><ns2:value>12.903226</ns2:value></ns2:annotationElement><ns2:annotationElement position="1087"><ns2:displayCharacter>G</ns2:displayCharacter><ns2:description>G 16%</ns2:description><ns2:value>16.129032</ns2:value></ns2:annotationElement><ns2:annotationElement position="1088"><ns2:displayCharacter>G</ns2:displayCharacter><ns2:description>G 16%</ns2:description><ns2:value>16.129032</ns2:value></ns2:annotationElement><ns2:annotationElement position="1089"><ns2:displayCharacter>G</ns2:displayCharacter><ns2:description>G 6%</ns2:description><ns2:value>6.451613</ns2:value></ns2:annotationElement><ns2:annotationElement position="1090"><ns2:displayCharacter>T</ns2:displayCharacter><ns2:description>T 10%</ns2:description><ns2:value>9.67742</ns2:value></ns2:annotationElement><ns2:annotationElement position="1091"><ns2:displayCharacter>+</ns2:displayCharacter><ns2:description>[AC] 3%</ns2:description><ns2:value>3.2258065</ns2:value></ns2:annotationElement><ns2:annotationElement position="1092"><ns2:displayCharacter>+</ns2:displayCharacter><ns2:description>[CG] 3%</ns2:description><ns2:value>3.2258065</ns2:value></ns2:annotationElement><ns2:annotationElement position="1093"><ns2:displayCharacter>T</ns2:displayCharacter><ns2:description>T 3%</ns2:description><ns2:value>3.2258065</ns2:value></ns2:annotationElement><ns2:annotationElement position="1094"><ns2:displayCharacter>G</ns2:displayCharacter><ns2:description>G 3%</ns2:description><ns2:value>3.2258065</ns2:value></ns2:annotationElement><ns2:annotationElement position="1095"><ns2:displayCharacter>C</ns2:displayCharacter><ns2:description>C 3%</ns2:description><ns2:value>3.2258065</ns2:value></ns2:annotationElement><ns2:annotationElement position="1096"><ns2:displayCharacter>T</ns2:displayCharacter><ns2:description>T 3%</ns2:description><ns2:value>3.2258065</ns2:value></ns2:annotationElement><ns2:annotationElement position="1097"><ns2:displayCharacter>G</ns2:displayCharacter><ns2:description>G 3%</ns2:description><ns2:value>3.2258065</ns2:value></ns2:annotationElement><ns2:annotationElement position="1098"><ns2:displayCharacter>C</ns2:displayCharacter><ns2:description>C 3%</ns2:description><ns2:value>3.2258065</ns2:value></ns2:annotationElement><ns2:annotationElement position="1099"><ns2:displayCharacter>+</ns2:displayCharacter><ns2:description>[CT] 3%</ns2:description><ns2:value>3.2258065</ns2:value></ns2:annotationElement><ns2:annotationElement position="1100"><ns2:displayCharacter>G</ns2:displayCharacter><ns2:description>G 6%</ns2:description><ns2:value>6.451613</ns2:value></ns2:annotationElement><ns2:annotationElement position="1101"><ns2:displayCharacter>T</ns2:displayCharacter><ns2:description>T 6%</ns2:description><ns2:value>6.451613</ns2:value></ns2:annotationElement><ns2:annotationElement position="1102"><ns2:displayCharacter>+</ns2:displayCharacter><ns2:description>[AC] 3%</ns2:description><ns2:value>3.2258065</ns2:value></ns2:annotationElement><ns2:annotationElement position="1103"><ns2:displayCharacter>+</ns2:displayCharacter><ns2:description>[GT] 3%</ns2:description><ns2:value>3.2258065</ns2:value></ns2:annotationElement><ns2:annotationElement position="1104"><ns2:displayCharacter>C</ns2:displayCharacter><ns2:description>C 52%</ns2:description><ns2:value>51.612904</ns2:value></ns2:annotationElement><ns2:annotationElement position="1105"><ns2:displayCharacter>C</ns2:displayCharacter><ns2:description>C 52%</ns2:description><ns2:value>51.612904</ns2:value></ns2:annotationElement><ns2:annotationElement position="1106"><ns2:displayCharacter>T</ns2:displayCharacter><ns2:description>T 55%</ns2:description><ns2:value>54.83871</ns2:value></ns2:annotationElement><ns2:annotationElement position="1107"><ns2:displayCharacter>T</ns2:displayCharacter><ns2:description>T 55%</ns2:description><ns2:value>54.83871</ns2:value></ns2:annotationElement><ns2:annotationElement position="1108"><ns2:displayCharacter>T</ns2:displayCharacter><ns2:description>T 55%</ns2:description><ns2:value>54.83871</ns2:value></ns2:annotationElement><ns2:annotationElement position="1109"><ns2:displayCharacter>G</ns2:displayCharacter><ns2:description>G 55%</ns2:description><ns2:value>54.83871</ns2:value></ns2:annotationElement><ns2:annotationElement position="1110"><ns2:displayCharacter>G</ns2:displayCharacter><ns2:description>G 26%</ns2:description><ns2:value>25.806452</ns2:value></ns2:annotationElement><ns2:annotationElement position="1111"><ns2:displayCharacter>A</ns2:displayCharacter><ns2:description>A 48%</ns2:description><ns2:value>48.387096</ns2:value></ns2:annotationElement><ns2:annotationElement position="1112"><ns2:displayCharacter>G</ns2:displayCharacter><ns2:description>G 55%</ns2:description><ns2:value>54.83871</ns2:value></ns2:annotationElement><ns2:annotationElement position="1113"><ns2:displayCharacter>G</ns2:displayCharacter><ns2:description>G 55%</ns2:description><ns2:value>54.83871</ns2:value></ns2:annotationElement><ns2:annotationElement position="1114"><ns2:displayCharacter>A</ns2:displayCharacter><ns2:description>A 6%</ns2:description><ns2:value>6.451613</ns2:value></ns2:annotationElement><ns2:annotationElement position="1115"><ns2:displayCharacter>C</ns2:displayCharacter><ns2:description>C 6%</ns2:description><ns2:value>6.451613</ns2:value></ns2:annotationElement><ns2:annotationElement position="1116"><ns2:displayCharacter>G</ns2:displayCharacter><ns2:description>G 6%</ns2:description><ns2:value>6.451613</ns2:value></ns2:annotationElement><ns2:annotationElement position="1117"><ns2:displayCharacter>T</ns2:displayCharacter><ns2:description>T 10%</ns2:description><ns2:value>9.67742</ns2:value></ns2:annotationElement><ns2:annotationElement position="1118"><ns2:displayCharacter>+</ns2:displayCharacter><ns2:description>[ACG] 3%</ns2:description><ns2:value>3.2258065</ns2:value></ns2:annotationElement><ns2:annotationElement position="1119"><ns2:displayCharacter>T</ns2:displayCharacter><ns2:description>T 6%</ns2:description><ns2:value>6.451613</ns2:value></ns2:annotationElement><ns2:annotationElement position="1120"><ns2:displayCharacter>G</ns2:displayCharacter><ns2:description>G 10%</ns2:description><ns2:value>9.67742</ns2:value></ns2:annotationElement><ns2:annotationElement position="1121"><ns2:displayCharacter>T</ns2:displayCharacter><ns2:description>T 10%</ns2:description><ns2:value>9.67742</ns2:value></ns2:annotationElement><ns2:annotationElement position="1122"><ns2:displayCharacter>G</ns2:displayCharacter><ns2:description>G 6%</ns2:description><ns2:value>6.451613</ns2:value></ns2:annotationElement><ns2:annotationElement position="1123"><ns2:displayCharacter>T</ns2:displayCharacter><ns2:description>T 10%</ns2:description><ns2:value>9.67742</ns2:value></ns2:annotationElement><ns2:annotationElement position="1124"><ns2:displayCharacter>G</ns2:displayCharacter><ns2:description>G 10%</ns2:description><ns2:value>9.67742</ns2:value></ns2:annotationElement><ns2:annotationElement position="1125"><ns2:displayCharacter>G</ns2:displayCharacter><ns2:description>G 6%</ns2:description><ns2:value>6.451613</ns2:value></ns2:annotationElement><ns2:annotationElement position="1126"><ns2:displayCharacter>C</ns2:displayCharacter><ns2:description>C 6%</ns2:description><ns2:value>6.451613</ns2:value></ns2:annotationElement><ns2:annotationElement position="1127"><ns2:displayCharacter>C</ns2:displayCharacter><ns2:description>C 6%</ns2:description><ns2:value>6.451613</ns2:value></ns2:annotationElement><ns2:annotationElement position="1128"><ns2:displayCharacter>+</ns2:displayCharacter><ns2:description>[ACT] 3%</ns2:description><ns2:value>3.2258065</ns2:value></ns2:annotationElement><ns2:annotationElement position="1129"><ns2:displayCharacter>C</ns2:displayCharacter><ns2:description>C 6%</ns2:description><ns2:value>6.451613</ns2:value></ns2:annotationElement><ns2:annotationElement position="1130"><ns2:displayCharacter>C</ns2:displayCharacter><ns2:description>C 6%</ns2:description><ns2:value>6.451613</ns2:value></ns2:annotationElement><ns2:annotationElement position="1131"><ns2:displayCharacter>+</ns2:displayCharacter><ns2:description>[GT] 3%</ns2:description><ns2:value>3.2258065</ns2:value></ns2:annotationElement><ns2:annotationElement position="1132"><ns2:displayCharacter>T</ns2:displayCharacter><ns2:description>T 6%</ns2:description><ns2:value>6.451613</ns2:value></ns2:annotationElement><ns2:annotationElement position="1133"><ns2:displayCharacter>T</ns2:displayCharacter><ns2:description>T 3%</ns2:description><ns2:value>3.2258065</ns2:value></ns2:annotationElement><ns2:annotationElement position="1134"><ns2:displayCharacter>T</ns2:displayCharacter><ns2:description>T 3%</ns2:description><ns2:value>3.2258065</ns2:value></ns2:annotationElement><ns2:annotationElement position="1135"><ns2:displayCharacter>+</ns2:displayCharacter><ns2:description>[GT] 3%</ns2:description><ns2:value>3.2258065</ns2:value></ns2:annotationElement><ns2:annotationElement position="1136"><ns2:displayCharacter>+</ns2:displayCharacter><ns2:description>[GT] 3%</ns2:description><ns2:value>3.2258065</ns2:value></ns2:annotationElement><ns2:annotationElement position="1137"><ns2:displayCharacter>+</ns2:displayCharacter><ns2:description>[CT] 3%</ns2:description><ns2:value>3.2258065</ns2:value></ns2:annotationElement><ns2:annotationElement position="1138"><ns2:displayCharacter>G</ns2:displayCharacter><ns2:description>G 6%</ns2:description><ns2:value>6.451613</ns2:value></ns2:annotationElement><ns2:annotationElement position="1139"><ns2:displayCharacter>+</ns2:displayCharacter><ns2:description>[GT] 3%</ns2:description><ns2:value>3.2258065</ns2:value></ns2:annotationElement><ns2:annotationElement position="1140"><ns2:displayCharacter>G</ns2:displayCharacter><ns2:description>G 48%</ns2:description><ns2:value>48.387096</ns2:value></ns2:annotationElement><ns2:annotationElement position="1141"><ns2:displayCharacter>G</ns2:displayCharacter><ns2:description>G 55%</ns2:description><ns2:value>54.83871</ns2:value></ns2:annotationElement><ns2:annotationElement position="1142"><ns2:displayCharacter>T</ns2:displayCharacter><ns2:description>T 52%</ns2:description><ns2:value>51.612904</ns2:value></ns2:annotationElement><ns2:annotationElement position="1143"><ns2:displayCharacter>T</ns2:displayCharacter><ns2:description>T 52%</ns2:description><ns2:value>51.612904</ns2:value></ns2:annotationElement><ns2:annotationElement position="1144"><ns2:displayCharacter>T</ns2:displayCharacter><ns2:description>T 48%</ns2:description><ns2:value>48.387096</ns2:value></ns2:annotationElement><ns2:annotationElement position="1145"><ns2:displayCharacter>A</ns2:displayCharacter><ns2:description>A 52%</ns2:description><ns2:value>51.612904</ns2:value></ns2:annotationElement><ns2:annotationElement position="1146"><ns2:displayCharacter>G</ns2:displayCharacter><ns2:description>G 52%</ns2:description><ns2:value>51.612904</ns2:value></ns2:annotationElement><ns2:annotationElement position="1147"><ns2:displayCharacter>T</ns2:displayCharacter><ns2:description>T 48%</ns2:description><ns2:value>48.387096</ns2:value></ns2:annotationElement><ns2:annotationElement position="1148"><ns2:displayCharacter>G</ns2:displayCharacter><ns2:description>G 52%</ns2:description><ns2:value>51.612904</ns2:value></ns2:annotationElement><ns2:annotationElement position="1149"><ns2:displayCharacter>C</ns2:displayCharacter><ns2:description>C 52%</ns2:description><ns2:value>51.612904</ns2:value></ns2:annotationElement><ns2:annotationElement position="1150"><ns2:displayCharacter>G</ns2:displayCharacter><ns2:description>G 52%</ns2:description><ns2:value>51.612904</ns2:value></ns2:annotationElement><ns2:annotationElement position="1151"><ns2:displayCharacter>T</ns2:displayCharacter><ns2:description>T 48%</ns2:description><ns2:value>48.387096</ns2:value></ns2:annotationElement><ns2:annotationElement position="1152"><ns2:displayCharacter>C</ns2:displayCharacter><ns2:description>C 52%</ns2:description><ns2:value>51.612904</ns2:value></ns2:annotationElement><ns2:annotationElement position="1153"><ns2:displayCharacter>C</ns2:displayCharacter><ns2:description>C 52%</ns2:description><ns2:value>51.612904</ns2:value></ns2:annotationElement><ns2:annotationElement position="1154"><ns2:displayCharacter>G</ns2:displayCharacter><ns2:description>G 52%</ns2:description><ns2:value>51.612904</ns2:value></ns2:annotationElement><ns2:annotationElement position="1155"><ns2:displayCharacter>G</ns2:displayCharacter><ns2:description>G 52%</ns2:description><ns2:value>51.612904</ns2:value></ns2:annotationElement><ns2:annotationElement position="1156"><ns2:displayCharacter>T</ns2:displayCharacter><ns2:description>T 52%</ns2:description><ns2:value>51.612904</ns2:value></ns2:annotationElement><ns2:annotationElement position="1157"><ns2:displayCharacter>G</ns2:displayCharacter><ns2:description>G 45%</ns2:description><ns2:value>45.16129</ns2:value></ns2:annotationElement><ns2:annotationElement position="1158"><ns2:displayCharacter>C</ns2:displayCharacter><ns2:description>C 52%</ns2:description><ns2:value>51.612904</ns2:value></ns2:annotationElement><ns2:annotationElement position="1159"><ns2:displayCharacter>G</ns2:displayCharacter><ns2:description>G 48%</ns2:description><ns2:value>48.387096</ns2:value></ns2:annotationElement><ns2:annotationElement position="1160"><ns2:displayCharacter>A</ns2:displayCharacter><ns2:description>A 32%</ns2:description><ns2:value>32.258064</ns2:value></ns2:annotationElement><ns2:annotationElement position="1161"><ns2:displayCharacter>G</ns2:displayCharacter><ns2:description>G 48%</ns2:description><ns2:value>48.387096</ns2:value></ns2:annotationElement><ns2:annotationElement position="1162"><ns2:displayCharacter>C</ns2:displayCharacter><ns2:description>C 52%</ns2:description><ns2:value>51.612904</ns2:value></ns2:annotationElement><ns2:annotationElement position="1163"><ns2:displayCharacter>T</ns2:displayCharacter><ns2:description>T 58%</ns2:description><ns2:value>58.064518</ns2:value></ns2:annotationElement><ns2:annotationElement position="1164"><ns2:displayCharacter>C</ns2:displayCharacter><ns2:description>C 61%</ns2:description><ns2:value>61.29032</ns2:value></ns2:annotationElement><ns2:annotationElement position="1165"><ns2:displayCharacter>C</ns2:displayCharacter><ns2:description>C 52%</ns2:description><ns2:value>51.612904</ns2:value></ns2:annotationElement><ns2:annotationElement position="1166"><ns2:displayCharacter>G</ns2:displayCharacter><ns2:description>G 48%</ns2:description><ns2:value>48.387096</ns2:value></ns2:annotationElement><ns2:annotationElement position="1167"><ns2:displayCharacter>G</ns2:displayCharacter><ns2:description>G 52%</ns2:description><ns2:value>51.612904</ns2:value></ns2:annotationElement><ns2:annotationElement position="1168"><ns2:displayCharacter>T</ns2:displayCharacter><ns2:description>T 45%</ns2:description><ns2:value>45.16129</ns2:value></ns2:annotationElement><ns2:annotationElement position="1169"><ns2:displayCharacter>T</ns2:displayCharacter><ns2:description>T 61%</ns2:description><ns2:value>61.29032</ns2:value></ns2:annotationElement><ns2:annotationElement position="1170"><ns2:displayCharacter>C</ns2:displayCharacter><ns2:description>C 55%</ns2:description><ns2:value>54.83871</ns2:value></ns2:annotationElement><ns2:annotationElement position="1171"><ns2:displayCharacter>G</ns2:displayCharacter><ns2:description>G 48%</ns2:description><ns2:value>48.387096</ns2:value></ns2:annotationElement><ns2:annotationElement position="1172"><ns2:displayCharacter>T</ns2:displayCharacter><ns2:description>T 61%</ns2:description><ns2:value>61.29032</ns2:value></ns2:annotationElement><ns2:annotationElement position="1173"><ns2:displayCharacter>C</ns2:displayCharacter><ns2:description>C 74%</ns2:description><ns2:value>74.19355</ns2:value></ns2:annotationElement><ns2:annotationElement position="1174"><ns2:displayCharacter>C</ns2:displayCharacter><ns2:description>C 52%</ns2:description><ns2:value>51.612904</ns2:value></ns2:annotationElement><ns2:annotationElement position="1175"><ns2:displayCharacter>G</ns2:displayCharacter><ns2:description>G 52%</ns2:description><ns2:value>51.612904</ns2:value></ns2:annotationElement><ns2:annotationElement position="1176"><ns2:displayCharacter>G</ns2:displayCharacter><ns2:description>G 77%</ns2:description><ns2:value>77.41936</ns2:value></ns2:annotationElement><ns2:annotationElement position="1177"><ns2:displayCharacter>C</ns2:displayCharacter><ns2:description>C 52%</ns2:description><ns2:value>51.612904</ns2:value></ns2:annotationElement><ns2:annotationElement position="1178"><ns2:displayCharacter>C</ns2:displayCharacter><ns2:description>C 77%</ns2:description><ns2:value>77.41936</ns2:value></ns2:annotationElement><ns2:annotationElement position="1179"><ns2:displayCharacter>G</ns2:displayCharacter><ns2:description>G 74%</ns2:description><ns2:value>74.19355</ns2:value></ns2:annotationElement><ns2:annotationElement position="1180"><ns2:displayCharacter>T</ns2:displayCharacter><ns2:description>T 65%</ns2:description><ns2:value>64.51613</ns2:value></ns2:annotationElement><ns2:annotationElement position="1181"><ns2:displayCharacter>A</ns2:displayCharacter><ns2:description>A 58%</ns2:description><ns2:value>58.064518</ns2:value></ns2:annotationElement><ns2:annotationElement position="1182"><ns2:displayCharacter>A</ns2:displayCharacter><ns2:description>A 48%</ns2:description><ns2:value>48.387096</ns2:value></ns2:annotationElement><ns2:annotationElement position="1183"><ns2:displayCharacter>C</ns2:displayCharacter><ns2:description>C 77%</ns2:description><ns2:value>77.41936</ns2:value></ns2:annotationElement><ns2:annotationElement position="1184"><ns2:displayCharacter>G</ns2:displayCharacter><ns2:description>G 74%</ns2:description><ns2:value>74.19355</ns2:value></ns2:annotationElement><ns2:annotationElement position="1185"><ns2:displayCharacter>C</ns2:displayCharacter><ns2:description>C 74%</ns2:description><ns2:value>74.19355</ns2:value></ns2:annotationElement><ns2:annotationElement position="1186"><ns2:displayCharacter>C</ns2:displayCharacter><ns2:description>C 65%</ns2:description><ns2:value>64.51613</ns2:value></ns2:annotationElement><ns2:annotationElement position="1187"><ns2:displayCharacter>T</ns2:displayCharacter><ns2:description>T 48%</ns2:description><ns2:value>48.387096</ns2:value></ns2:annotationElement><ns2:annotationElement position="1188"><ns2:displayCharacter>T</ns2:displayCharacter><ns2:description>T 61%</ns2:description><ns2:value>61.29032</ns2:value></ns2:annotationElement><ns2:annotationElement position="1189"><ns2:displayCharacter>T</ns2:displayCharacter><ns2:description>T 87%</ns2:description><ns2:value>87.09677</ns2:value></ns2:annotationElement><ns2:annotationElement position="1190"><ns2:displayCharacter>T</ns2:displayCharacter><ns2:description>T 55%</ns2:description><ns2:value>54.83871</ns2:value></ns2:annotationElement><ns2:annotationElement position="1191"><ns2:displayCharacter>C</ns2:displayCharacter><ns2:description>C 68%</ns2:description><ns2:value>67.741936</ns2:value></ns2:annotationElement><ns2:annotationElement position="1192"><ns2:displayCharacter>A</ns2:displayCharacter><ns2:description>A 55%</ns2:description><ns2:value>54.83871</ns2:value></ns2:annotationElement><ns2:annotationElement position="1193"><ns2:displayCharacter>A</ns2:displayCharacter><ns2:description>A 68%</ns2:description><ns2:value>67.741936</ns2:value></ns2:annotationElement><ns2:annotationElement position="1194"><ns2:displayCharacter>C</ns2:displayCharacter><ns2:description>C 68%</ns2:description><ns2:value>67.741936</ns2:value></ns2:annotationElement><ns2:annotationElement position="1195"><ns2:displayCharacter>T</ns2:displayCharacter><ns2:description>T 55%</ns2:description><ns2:value>54.83871</ns2:value></ns2:annotationElement><ns2:annotationElement position="1196"><ns2:displayCharacter>C</ns2:displayCharacter><ns2:description>C 68%</ns2:description><ns2:value>67.741936</ns2:value></ns2:annotationElement><ns2:annotationElement position="1197"><ns2:displayCharacter>A</ns2:displayCharacter><ns2:description>A 55%</ns2:description><ns2:value>54.83871</ns2:value></ns2:annotationElement><ns2:annotationElement position="1198"><ns2:displayCharacter>C</ns2:displayCharacter><ns2:description>C 68%</ns2:description><ns2:value>67.741936</ns2:value></ns2:annotationElement><ns2:annotationElement position="1199"><ns2:displayCharacter>G</ns2:displayCharacter><ns2:description>G 68%</ns2:description><ns2:value>67.741936</ns2:value></ns2:annotationElement><ns2:annotationElement position="1200"><ns2:displayCharacter>G</ns2:displayCharacter><ns2:description>G 71%</ns2:description><ns2:value>70.96774</ns2:value></ns2:annotationElement><ns2:annotationElement position="1201"><ns2:displayCharacter>C</ns2:displayCharacter><ns2:description>C 68%</ns2:description><ns2:value>67.741936</ns2:value></ns2:annotationElement><ns2:annotationElement position="1202"><ns2:displayCharacter>C</ns2:displayCharacter><ns2:description>C 48%</ns2:description><ns2:value>48.387096</ns2:value></ns2:annotationElement><ns2:annotationElement position="1203"><ns2:displayCharacter>T</ns2:displayCharacter><ns2:description>T 68%</ns2:description><ns2:value>67.741936</ns2:value></ns2:annotationElement><ns2:annotationElement position="1204"><ns2:displayCharacter>C</ns2:displayCharacter><ns2:description>C 97%</ns2:description><ns2:value>96.77419</ns2:value></ns2:annotationElement><ns2:annotationElement position="1205"><ns2:displayCharacter>+</ns2:displayCharacter><ns2:description>[CT] 48%</ns2:description><ns2:value>48.387096</ns2:value></ns2:annotationElement><ns2:annotationElement position="1206"><ns2:displayCharacter>A</ns2:displayCharacter><ns2:description>A 71%</ns2:description><ns2:value>70.96774</ns2:value></ns2:annotationElement><ns2:annotationElement position="1207"><ns2:displayCharacter>G</ns2:displayCharacter><ns2:description>G 97%</ns2:description><ns2:value>96.77419</ns2:value></ns2:annotationElement><ns2:annotationElement position="1208"><ns2:displayCharacter>G</ns2:displayCharacter><ns2:description>G 97%</ns2:description><ns2:value>96.77419</ns2:value></ns2:annotationElement><ns2:annotationElement position="1209"><ns2:displayCharacter>A</ns2:displayCharacter><ns2:description>A 97%</ns2:description><ns2:value>96.77419</ns2:value></ns2:annotationElement><ns2:annotationElement position="1210"><ns2:displayCharacter>A</ns2:displayCharacter><ns2:description>A 97%</ns2:description><ns2:value>96.77419</ns2:value></ns2:annotationElement><ns2:annotationElement position="1211"><ns2:displayCharacter>T</ns2:displayCharacter><ns2:description>T 97%</ns2:description><ns2:value>96.77419</ns2:value></ns2:annotationElement><ns2:annotationElement position="1212"><ns2:displayCharacter>G</ns2:displayCharacter><ns2:description>G 97%</ns2:description><ns2:value>96.77419</ns2:value></ns2:annotationElement><ns2:annotationElement position="1213"><ns2:displayCharacter>A</ns2:displayCharacter><ns2:description>A 97%</ns2:description><ns2:value>96.77419</ns2:value></ns2:annotationElement><ns2:annotationElement position="1214"><ns2:displayCharacter>A</ns2:displayCharacter><ns2:description>A 97%</ns2:description><ns2:value>96.77419</ns2:value></ns2:annotationElement><ns2:annotationElement position="1215"><ns2:displayCharacter>G</ns2:displayCharacter><ns2:description>G 97%</ns2:description><ns2:value>96.77419</ns2:value></ns2:annotationElement><ns2:annotationElement position="1216"><ns2:displayCharacter>G</ns2:displayCharacter><ns2:description>G 97%</ns2:description><ns2:value>96.77419</ns2:value></ns2:annotationElement><ns2:annotationElement position="1217"><ns2:displayCharacter>A</ns2:displayCharacter><ns2:description>A 97%</ns2:description><ns2:value>96.77419</ns2:value></ns2:annotationElement><ns2:annotationElement position="1218"><ns2:displayCharacter>G</ns2:displayCharacter><ns2:description>G 97%</ns2:description><ns2:value>96.77419</ns2:value></ns2:annotationElement><ns2:annotationElement position="1219"><ns2:displayCharacter>G</ns2:displayCharacter><ns2:description>G 97%</ns2:description><ns2:value>96.77419</ns2:value></ns2:annotationElement><ns2:annotationElement position="1220"><ns2:displayCharacter>G</ns2:displayCharacter><ns2:description>G 97%</ns2:description><ns2:value>96.77419</ns2:value></ns2:annotationElement><ns2:annotationElement position="1221"><ns2:displayCharacter>T</ns2:displayCharacter><ns2:description>T 71%</ns2:description><ns2:value>70.96774</ns2:value></ns2:annotationElement><ns2:annotationElement position="1222"><ns2:displayCharacter>A</ns2:displayCharacter><ns2:description>A 71%</ns2:description><ns2:value>70.96774</ns2:value></ns2:annotationElement><ns2:annotationElement position="1223"><ns2:displayCharacter>G</ns2:displayCharacter><ns2:description>G 97%</ns2:description><ns2:value>96.77419</ns2:value></ns2:annotationElement><ns2:annotationElement position="1224"><ns2:displayCharacter>T</ns2:displayCharacter><ns2:description>T 71%</ns2:description><ns2:value>70.96774</ns2:value></ns2:annotationElement><ns2:annotationElement position="1225"><ns2:displayCharacter>T</ns2:displayCharacter><ns2:description>T 97%</ns2:description><ns2:value>96.77419</ns2:value></ns2:annotationElement><ns2:annotationElement position="1226"><ns2:displayCharacter>C</ns2:displayCharacter><ns2:description>C 97%</ns2:description><ns2:value>96.77419</ns2:value></ns2:annotationElement><ns2:annotationElement position="1227"><ns2:displayCharacter>G</ns2:displayCharacter><ns2:description>G 97%</ns2:description><ns2:value>96.77419</ns2:value></ns2:annotationElement><ns2:annotationElement position="1228"><ns2:displayCharacter>G</ns2:displayCharacter><ns2:description>G 97%</ns2:description><ns2:value>96.77419</ns2:value></ns2:annotationElement><ns2:annotationElement position="1229"><ns2:displayCharacter>G</ns2:displayCharacter><ns2:description>G 97%</ns2:description><ns2:value>96.77419</ns2:value></ns2:annotationElement><ns2:annotationElement position="1230"><ns2:displayCharacter>G</ns2:displayCharacter><ns2:description>G 97%</ns2:description><ns2:value>96.77419</ns2:value></ns2:annotationElement><ns2:annotationElement position="1231"><ns2:displayCharacter>G</ns2:displayCharacter><ns2:description>G 97%</ns2:description><ns2:value>96.77419</ns2:value></ns2:annotationElement><ns2:annotationElement position="1232"><ns2:displayCharacter>A</ns2:displayCharacter><ns2:description>A 97%</ns2:description><ns2:value>96.77419</ns2:value></ns2:annotationElement><ns2:annotationElement position="1233"><ns2:displayCharacter>G</ns2:displayCharacter><ns2:description>G 97%</ns2:description><ns2:value>96.77419</ns2:value></ns2:annotationElement><ns2:annotationElement position="1234"><ns2:displayCharacter>A</ns2:displayCharacter><ns2:description>A 97%</ns2:description><ns2:value>96.77419</ns2:value></ns2:annotationElement><ns2:annotationElement position="1235"><ns2:displayCharacter>A</ns2:displayCharacter><ns2:description>A 97%</ns2:description><ns2:value>96.77419</ns2:value></ns2:annotationElement><ns2:annotationElement position="1236"><ns2:displayCharacter>C</ns2:displayCharacter><ns2:description>C 97%</ns2:description><ns2:value>96.77419</ns2:value></ns2:annotationElement><ns2:annotationElement position="1237"><ns2:displayCharacter>G</ns2:displayCharacter><ns2:description>G 97%</ns2:description><ns2:value>96.77419</ns2:value></ns2:annotationElement><ns2:annotationElement position="1238"><ns2:displayCharacter>T</ns2:displayCharacter><ns2:description>T 97%</ns2:description><ns2:value>96.77419</ns2:value></ns2:annotationElement><ns2:annotationElement position="1239"><ns2:displayCharacter>A</ns2:displayCharacter><ns2:description>A 97%</ns2:description><ns2:value>96.77419</ns2:value></ns2:annotationElement><ns2:annotationElement position="1240"><ns2:displayCharacter>C</ns2:displayCharacter><ns2:description>C 97%</ns2:description><ns2:value>96.77419</ns2:value></ns2:annotationElement><ns2:annotationElement position="1241"><ns2:displayCharacter>T</ns2:displayCharacter><ns2:description>T 97%</ns2:description><ns2:value>96.77419</ns2:value></ns2:annotationElement><ns2:annotationElement position="1242"><ns2:displayCharacter>G</ns2:displayCharacter><ns2:description>G 97%</ns2:description><ns2:value>96.77419</ns2:value></ns2:annotationElement><ns2:annotationElement position="1243"><ns2:displayCharacter>G</ns2:displayCharacter><ns2:description>G 97%</ns2:description><ns2:value>96.77419</ns2:value></ns2:annotationElement><ns2:annotationElement position="1244"><ns2:displayCharacter>G</ns2:displayCharacter><ns2:description>G 48%</ns2:description><ns2:value>48.387096</ns2:value></ns2:annotationElement><ns2:annotationElement position="1245"><ns2:displayCharacter>G</ns2:displayCharacter><ns2:description>G 97%</ns2:description><ns2:value>96.77419</ns2:value></ns2:annotationElement><ns2:annotationElement position="1246"><ns2:displayCharacter>C</ns2:displayCharacter><ns2:description>C 97%</ns2:description><ns2:value>96.77419</ns2:value></ns2:annotationElement><ns2:annotationElement position="1247"><ns2:displayCharacter>G</ns2:displayCharacter><ns2:description>G 97%</ns2:description><ns2:value>96.77419</ns2:value></ns2:annotationElement><ns2:annotationElement position="1248"><ns2:displayCharacter>T</ns2:displayCharacter><ns2:description>T 97%</ns2:description><ns2:value>96.77419</ns2:value></ns2:annotationElement><ns2:annotationElement position="1249"><ns2:displayCharacter>C</ns2:displayCharacter><ns2:description>C 97%</ns2:description><ns2:value>96.77419</ns2:value></ns2:annotationElement><ns2:annotationElement position="1250"><ns2:displayCharacter>A</ns2:displayCharacter><ns2:description>A 97%</ns2:description><ns2:value>96.77419</ns2:value></ns2:annotationElement><ns2:annotationElement position="1251"><ns2:displayCharacter>G</ns2:displayCharacter><ns2:description>G 97%</ns2:description><ns2:value>96.77419</ns2:value></ns2:annotationElement><ns2:annotationElement position="1252"><ns2:displayCharacter>A</ns2:displayCharacter><ns2:description>A 97%</ns2:description><ns2:value>96.77419</ns2:value></ns2:annotationElement><ns2:annotationElement position="1253"><ns2:displayCharacter>G</ns2:displayCharacter><ns2:description>G 97%</ns2:description><ns2:value>96.77419</ns2:value></ns2:annotationElement><ns2:annotationElement position="1254"><ns2:displayCharacter>G</ns2:displayCharacter><ns2:description>G 97%</ns2:description><ns2:value>96.77419</ns2:value></ns2:annotationElement><ns2:annotationElement position="1255"><ns2:displayCharacter>T</ns2:displayCharacter><ns2:description>T 97%</ns2:description><ns2:value>96.77419</ns2:value></ns2:annotationElement><ns2:annotationElement position="1256"><ns2:displayCharacter>G</ns2:displayCharacter><ns2:description>G 97%</ns2:description><ns2:value>96.77419</ns2:value></ns2:annotationElement><ns2:annotationElement position="1257"><ns2:displayCharacter>A</ns2:displayCharacter><ns2:description>A 97%</ns2:description><ns2:value>96.77419</ns2:value></ns2:annotationElement><ns2:annotationElement position="1258"><ns2:displayCharacter>A</ns2:displayCharacter><ns2:description>A 97%</ns2:description><ns2:value>96.77419</ns2:value></ns2:annotationElement><ns2:annotationElement position="1259"><ns2:displayCharacter>A</ns2:displayCharacter><ns2:description>A 97%</ns2:description><ns2:value>96.77419</ns2:value></ns2:annotationElement><ns2:annotationElement position="1260"><ns2:displayCharacter>T</ns2:displayCharacter><ns2:description>T 97%</ns2:description><ns2:value>96.77419</ns2:value></ns2:annotationElement><ns2:annotationElement position="1261"><ns2:displayCharacter>T</ns2:displayCharacter><ns2:description>T 97%</ns2:description><ns2:value>96.77419</ns2:value></ns2:annotationElement><ns2:annotationElement position="1262"><ns2:displayCharacter>C</ns2:displayCharacter><ns2:description>C 94%</ns2:description><ns2:value>93.548386</ns2:value></ns2:annotationElement><ns2:annotationElement position="1263"><ns2:displayCharacter>T</ns2:displayCharacter><ns2:description>T 97%</ns2:description><ns2:value>96.77419</ns2:value></ns2:annotationElement><ns2:annotationElement position="1264"><ns2:displayCharacter>T</ns2:displayCharacter><ns2:description>T 97%</ns2:description><ns2:value>96.77419</ns2:value></ns2:annotationElement><ns2:annotationElement position="1265"><ns2:displayCharacter>A</ns2:displayCharacter><ns2:description>A 97%</ns2:description><ns2:value>96.77419</ns2:value></ns2:annotationElement><ns2:annotationElement position="1266"><ns2:displayCharacter>G</ns2:displayCharacter><ns2:description>G 97%</ns2:description><ns2:value>96.77419</ns2:value></ns2:annotationElement><ns2:annotationElement position="1267"><ns2:displayCharacter>A</ns2:displayCharacter><ns2:description>A 97%</ns2:description><ns2:value>96.77419</ns2:value></ns2:annotationElement><ns2:annotationElement position="1268"><ns2:displayCharacter>C</ns2:displayCharacter><ns2:description>C 97%</ns2:description><ns2:value>96.77419</ns2:value></ns2:annotationElement><ns2:annotationElement position="1269"><ns2:displayCharacter>C</ns2:displayCharacter><ns2:description>C 97%</ns2:description><ns2:value>96.77419</ns2:value></ns2:annotationElement><ns2:annotationElement position="1270"><ns2:displayCharacter>G</ns2:displayCharacter><ns2:description>G 97%</ns2:description><ns2:value>96.77419</ns2:value></ns2:annotationElement><ns2:annotationElement position="1271"><ns2:displayCharacter>C</ns2:displayCharacter><ns2:description>C 97%</ns2:description><ns2:value>96.77419</ns2:value></ns2:annotationElement><ns2:annotationElement position="1272"><ns2:displayCharacter>A</ns2:displayCharacter><ns2:description>A 71%</ns2:description><ns2:value>70.96774</ns2:value></ns2:annotationElement><ns2:annotationElement position="1273"><ns2:displayCharacter>C</ns2:displayCharacter><ns2:description>C 97%</ns2:description><ns2:value>96.77419</ns2:value></ns2:annotationElement><ns2:annotationElement position="1274"><ns2:displayCharacter>C</ns2:displayCharacter><ns2:description>C 97%</ns2:description><ns2:value>96.77419</ns2:value></ns2:annotationElement><ns2:annotationElement position="1275"><ns2:displayCharacter>A</ns2:displayCharacter><ns2:description>A 97%</ns2:description><ns2:value>96.77419</ns2:value></ns2:annotationElement><ns2:annotationElement position="1276"><ns2:displayCharacter>A</ns2:displayCharacter><ns2:description>A 97%</ns2:description><ns2:value>96.77419</ns2:value></ns2:annotationElement><ns2:annotationElement position="1277"><ns2:displayCharacter>G</ns2:displayCharacter><ns2:description>G 97%</ns2:description><ns2:value>96.77419</ns2:value></ns2:annotationElement><ns2:annotationElement position="1278"><ns2:displayCharacter>A</ns2:displayCharacter><ns2:description>A 97%</ns2:description><ns2:value>96.77419</ns2:value></ns2:annotationElement><ns2:annotationElement position="1279"><ns2:displayCharacter>C</ns2:displayCharacter><ns2:description>C 97%</ns2:description><ns2:value>96.77419</ns2:value></ns2:annotationElement><ns2:annotationElement position="1280"><ns2:displayCharacter>G</ns2:displayCharacter><ns2:description>G 97%</ns2:description><ns2:value>96.77419</ns2:value></ns2:annotationElement><ns2:annotationElement position="1281"><ns2:displayCharacter>A</ns2:displayCharacter><ns2:description>A 97%</ns2:description><ns2:value>96.77419</ns2:value></ns2:annotationElement><ns2:annotationElement position="1282"><ns2:displayCharacter>A</ns2:displayCharacter><ns2:description>A 97%</ns2:description><ns2:value>96.77419</ns2:value></ns2:annotationElement><ns2:annotationElement position="1283"><ns2:displayCharacter>C</ns2:displayCharacter><ns2:description>C 97%</ns2:description><ns2:value>96.77419</ns2:value></ns2:annotationElement><ns2:annotationElement position="1284"><ns2:displayCharacter>T</ns2:displayCharacter><ns2:description>T 71%</ns2:description><ns2:value>70.96774</ns2:value></ns2:annotationElement><ns2:annotationElement position="1285"><ns2:displayCharacter>A</ns2:displayCharacter><ns2:description>A 97%</ns2:description><ns2:value>96.77419</ns2:value></ns2:annotationElement><ns2:annotationElement position="1286"><ns2:displayCharacter>C</ns2:displayCharacter><ns2:description>C 97%</ns2:description><ns2:value>96.77419</ns2:value></ns2:annotationElement><ns2:annotationElement position="1287"><ns2:displayCharacter>A</ns2:displayCharacter><ns2:description>A 97%</ns2:description><ns2:value>96.77419</ns2:value></ns2:annotationElement><ns2:annotationElement position="1288"><ns2:displayCharacter>G</ns2:displayCharacter><ns2:description>G 97%</ns2:description><ns2:value>96.77419</ns2:value></ns2:annotationElement><ns2:annotationElement position="1289"><ns2:displayCharacter>C</ns2:displayCharacter><ns2:description>C 97%</ns2:description><ns2:value>96.77419</ns2:value></ns2:annotationElement><ns2:annotationElement position="1290"><ns2:displayCharacter>G</ns2:displayCharacter><ns2:description>G 97%</ns2:description><ns2:value>96.77419</ns2:value></ns2:annotationElement><ns2:annotationElement position="1291"><ns2:displayCharacter>A</ns2:displayCharacter><ns2:description>A 97%</ns2:description><ns2:value>96.77419</ns2:value></ns2:annotationElement><ns2:annotationElement position="1292"><ns2:displayCharacter>A</ns2:displayCharacter><ns2:description>A 97%</ns2:description><ns2:value>96.77419</ns2:value></ns2:annotationElement><ns2:annotationElement position="1293"><ns2:displayCharacter>G</ns2:displayCharacter><ns2:description>G 97%</ns2:description><ns2:value>96.77419</ns2:value></ns2:annotationElement><ns2:annotationElement position="1294"><ns2:displayCharacter>G</ns2:displayCharacter><ns2:description>G 97%</ns2:description><ns2:value>96.77419</ns2:value></ns2:annotationElement><ns2:annotationElement position="1295"><ns2:displayCharacter>C</ns2:displayCharacter><ns2:description>C 97%</ns2:description><ns2:value>96.77419</ns2:value></ns2:annotationElement><ns2:annotationElement position="1296"><ns2:displayCharacter>A</ns2:displayCharacter><ns2:description>A 97%</ns2:description><ns2:value>96.77419</ns2:value></ns2:annotationElement><ns2:annotationElement position="1297"><ns2:displayCharacter>T</ns2:displayCharacter><ns2:description>T 97%</ns2:description><ns2:value>96.77419</ns2:value></ns2:annotationElement><ns2:annotationElement position="1298"><ns2:displayCharacter>T</ns2:displayCharacter><ns2:description>T 97%</ns2:description><ns2:value>96.77419</ns2:value></ns2:annotationElement><ns2:annotationElement position="1299"><ns2:displayCharacter>C</ns2:displayCharacter><ns2:description>C 97%</ns2:description><ns2:value>96.77419</ns2:value></ns2:annotationElement><ns2:annotationElement position="1300"><ns2:displayCharacter>T</ns2:displayCharacter><ns2:description>T 97%</ns2:description><ns2:value>96.77419</ns2:value></ns2:annotationElement><ns2:annotationElement position="1301"><ns2:displayCharacter>T</ns2:displayCharacter><ns2:description>T 97%</ns2:description><ns2:value>96.77419</ns2:value></ns2:annotationElement><ns2:annotationElement position="1302"><ns2:displayCharacter>C</ns2:displayCharacter><ns2:description>C 97%</ns2:description><ns2:value>96.77419</ns2:value></ns2:annotationElement><ns2:annotationElement position="1303"><ns2:displayCharacter>A</ns2:displayCharacter><ns2:description>A 97%</ns2:description><ns2:value>96.77419</ns2:value></ns2:annotationElement><ns2:annotationElement position="1304"><ns2:displayCharacter>A</ns2:displayCharacter><ns2:description>A 97%</ns2:description><ns2:value>96.77419</ns2:value></ns2:annotationElement><ns2:annotationElement position="1305"><ns2:displayCharacter>G</ns2:displayCharacter><ns2:description>G 97%</ns2:description><ns2:value>96.77419</ns2:value></ns2:annotationElement><ns2:annotationElement position="1306"><ns2:displayCharacter>G</ns2:displayCharacter><ns2:description>G 97%</ns2:description><ns2:value>96.77419</ns2:value></ns2:annotationElement><ns2:annotationElement position="1307"><ns2:displayCharacter>A</ns2:displayCharacter><ns2:description>A 97%</ns2:description><ns2:value>96.77419</ns2:value></ns2:annotationElement><ns2:annotationElement position="1308"><ns2:displayCharacter>T</ns2:displayCharacter><ns2:description>T 71%</ns2:description><ns2:value>70.96774</ns2:value></ns2:annotationElement><ns2:annotationElement position="1309"><ns2:displayCharacter>A</ns2:displayCharacter><ns2:description>A 71%</ns2:description><ns2:value>70.96774</ns2:value></ns2:annotationElement><ns2:annotationElement position="1310"><ns2:displayCharacter>C</ns2:displayCharacter><ns2:description>C 97%</ns2:description><ns2:value>96.77419</ns2:value></ns2:annotationElement><ns2:annotationElement position="1311"><ns2:displayCharacter>C</ns2:displayCharacter><ns2:description>C 97%</ns2:description><ns2:value>96.77419</ns2:value></ns2:annotationElement><ns2:annotationElement position="1312"><ns2:displayCharacter>T</ns2:displayCharacter><ns2:description>T 97%</ns2:description><ns2:value>96.77419</ns2:value></ns2:annotationElement><ns2:annotationElement position="1313"><ns2:displayCharacter>T</ns2:displayCharacter><ns2:description>T 97%</ns2:description><ns2:value>96.77419</ns2:value></ns2:annotationElement><ns2:annotationElement position="1314"><ns2:displayCharacter>C</ns2:displayCharacter><ns2:description>C 97%</ns2:description><ns2:value>96.77419</ns2:value></ns2:annotationElement><ns2:annotationElement position="1315"><ns2:displayCharacter>C</ns2:displayCharacter><ns2:description>C 94%</ns2:description><ns2:value>93.548386</ns2:value></ns2:annotationElement><ns2:annotationElement position="1316"><ns2:displayCharacter>T</ns2:displayCharacter><ns2:description>T 97%</ns2:description><ns2:value>96.77419</ns2:value></ns2:annotationElement><ns2:annotationElement position="1317"><ns2:displayCharacter>C</ns2:displayCharacter><ns2:description>C 97%</ns2:description><ns2:value>96.77419</ns2:value></ns2:annotationElement><ns2:annotationElement position="1318"><ns2:displayCharacter>A</ns2:displayCharacter><ns2:description>A 97%</ns2:description><ns2:value>96.77419</ns2:value></ns2:annotationElement><ns2:annotationElement position="1319"><ns2:displayCharacter>A</ns2:displayCharacter><ns2:description>A 97%</ns2:description><ns2:value>96.77419</ns2:value></ns2:annotationElement><ns2:annotationElement position="1320"><ns2:displayCharacter>T</ns2:displayCharacter><ns2:description>T 97%</ns2:description><ns2:value>96.77419</ns2:value></ns2:annotationElement><ns2:annotationElement position="1321"><ns2:displayCharacter>C</ns2:displayCharacter><ns2:description>C 97%</ns2:description><ns2:value>96.77419</ns2:value></ns2:annotationElement><ns2:annotationElement position="1322"><ns2:displayCharacter>A</ns2:displayCharacter><ns2:description>A 97%</ns2:description><ns2:value>96.77419</ns2:value></ns2:annotationElement><ns2:annotationElement position="1323"><ns2:displayCharacter>A</ns2:displayCharacter><ns2:description>A 97%</ns2:description><ns2:value>96.77419</ns2:value></ns2:annotationElement><ns2:annotationElement position="1324"><ns2:displayCharacter>G</ns2:displayCharacter><ns2:description>G 97%</ns2:description><ns2:value>96.77419</ns2:value></ns2:annotationElement><ns2:annotationElement position="1325"><ns2:displayCharacter>A</ns2:displayCharacter><ns2:description>A 97%</ns2:description><ns2:value>96.77419</ns2:value></ns2:annotationElement><ns2:annotationElement position="1326"><ns2:displayCharacter>A</ns2:displayCharacter><ns2:description>A 97%</ns2:description><ns2:value>96.77419</ns2:value></ns2:annotationElement><ns2:annotationElement position="1327"><ns2:displayCharacter>C</ns2:displayCharacter><ns2:description>C 97%</ns2:description><ns2:value>96.77419</ns2:value></ns2:annotationElement><ns2:annotationElement position="1328"><ns2:displayCharacter>C</ns2:displayCharacter><ns2:description>C 97%</ns2:description><ns2:value>96.77419</ns2:value></ns2:annotationElement><ns2:annotationElement position="1329"><ns2:displayCharacter>A</ns2:displayCharacter><ns2:description>A 97%</ns2:description><ns2:value>96.77419</ns2:value></ns2:annotationElement><ns2:annotationElement position="1330"><ns2:displayCharacter>A</ns2:displayCharacter><ns2:description>A 97%</ns2:description><ns2:value>96.77419</ns2:value></ns2:annotationElement><ns2:annotationElement position="1331"><ns2:displayCharacter>A</ns2:displayCharacter><ns2:description>A 97%</ns2:description><ns2:value>96.77419</ns2:value></ns2:annotationElement><ns2:annotationElement position="1332"><ns2:displayCharacter>G</ns2:displayCharacter><ns2:description>G 97%</ns2:description><ns2:value>96.77419</ns2:value></ns2:annotationElement><ns2:annotationElement position="1333"><ns2:displayCharacter>T</ns2:displayCharacter><ns2:description>T 97%</ns2:description><ns2:value>96.77419</ns2:value></ns2:annotationElement><ns2:annotationElement position="1334"><ns2:displayCharacter>G</ns2:displayCharacter><ns2:description>G 97%</ns2:description><ns2:value>96.77419</ns2:value></ns2:annotationElement><ns2:annotationElement position="1335"><ns2:displayCharacter>T</ns2:displayCharacter><ns2:description>T 97%</ns2:description><ns2:value>96.77419</ns2:value></ns2:annotationElement><ns2:annotationElement position="1336"><ns2:displayCharacter>G</ns2:displayCharacter><ns2:description>G 97%</ns2:description><ns2:value>96.77419</ns2:value></ns2:annotationElement><ns2:annotationElement position="1337"><ns2:displayCharacter>G</ns2:displayCharacter><ns2:description>G 97%</ns2:description><ns2:value>96.77419</ns2:value></ns2:annotationElement><ns2:annotationElement position="1338"><ns2:displayCharacter>+</ns2:displayCharacter><ns2:description>[AG] 48%</ns2:description><ns2:value>48.387096</ns2:value></ns2:annotationElement><ns2:annotationElement position="1339"><ns2:displayCharacter>G</ns2:displayCharacter><ns2:description>G 97%</ns2:description><ns2:value>96.77419</ns2:value></ns2:annotationElement><ns2:annotationElement position="1340"><ns2:displayCharacter>A</ns2:displayCharacter><ns2:description>A 97%</ns2:description><ns2:value>96.77419</ns2:value></ns2:annotationElement><ns2:annotationElement position="1341"><ns2:displayCharacter>T</ns2:displayCharacter><ns2:description>T 97%</ns2:description><ns2:value>96.77419</ns2:value></ns2:annotationElement><ns2:annotationElement position="1342"><ns2:displayCharacter>C</ns2:displayCharacter><ns2:description>C 97%</ns2:description><ns2:value>96.77419</ns2:value></ns2:annotationElement><ns2:annotationElement position="1343"><ns2:displayCharacter>G</ns2:displayCharacter><ns2:description>G 81%</ns2:description><ns2:value>80.645164</ns2:value></ns2:annotationElement><ns2:annotationElement position="1344"><ns2:displayCharacter>A</ns2:displayCharacter><ns2:description>A 97%</ns2:description><ns2:value>96.77419</ns2:value></ns2:annotationElement><ns2:annotationElement position="1345"><ns2:displayCharacter>A</ns2:displayCharacter><ns2:description>A 97%</ns2:description><ns2:value>96.77419</ns2:value></ns2:annotationElement><ns2:annotationElement position="1346"><ns2:displayCharacter>G</ns2:displayCharacter><ns2:description>G 97%</ns2:description><ns2:value>96.77419</ns2:value></ns2:annotationElement><ns2:annotationElement position="1347"><ns2:displayCharacter>A</ns2:displayCharacter><ns2:description>A 97%</ns2:description><ns2:value>96.77419</ns2:value></ns2:annotationElement><ns2:annotationElement position="1348"><ns2:displayCharacter>T</ns2:displayCharacter><ns2:description>T 97%</ns2:description><ns2:value>96.77419</ns2:value></ns2:annotationElement><ns2:annotationElement position="1349"><ns2:displayCharacter>G</ns2:displayCharacter><ns2:description>G 97%</ns2:description><ns2:value>96.77419</ns2:value></ns2:annotationElement><ns2:annotationElement position="1350"><ns2:displayCharacter>A</ns2:displayCharacter><ns2:description>A 94%</ns2:description><ns2:value>93.548386</ns2:value></ns2:annotationElement><ns2:annotationElement position="1351"><ns2:displayCharacter>A</ns2:displayCharacter><ns2:description>A 3%</ns2:description><ns2:value>3.2258065</ns2:value></ns2:annotationElement><ns2:annotationElement position="1352"><ns2:displayCharacter>T</ns2:displayCharacter><ns2:description>T 97%</ns2:description><ns2:value>96.77419</ns2:value></ns2:annotationElement><ns2:annotationElement position="1353"><ns2:displayCharacter>T</ns2:displayCharacter><ns2:description>T 90%</ns2:description><ns2:value>90.32258</ns2:value></ns2:annotationElement><ns2:annotationElement position="1354"><ns2:displayCharacter>A</ns2:displayCharacter><ns2:description>A 97%</ns2:description><ns2:value>96.77419</ns2:value></ns2:annotationElement><ns2:annotationElement position="1355"><ns2:displayCharacter>G</ns2:displayCharacter><ns2:description>G 97%</ns2:description><ns2:value>96.77419</ns2:value></ns2:annotationElement><ns2:annotationElement position="1356"><ns2:displayCharacter>A</ns2:displayCharacter><ns2:description>A 97%</ns2:description><ns2:value>96.77419</ns2:value></ns2:annotationElement><ns2:annotationElement position="1357"><ns2:displayCharacter>G</ns2:displayCharacter><ns2:description>G 97%</ns2:description><ns2:value>96.77419</ns2:value></ns2:annotationElement><ns2:annotationElement position="1358"><ns2:displayCharacter>A</ns2:displayCharacter><ns2:description>A 97%</ns2:description><ns2:value>96.77419</ns2:value></ns2:annotationElement><ns2:annotationElement position="1359"><ns2:displayCharacter>C</ns2:displayCharacter><ns2:description>C 97%</ns2:description><ns2:value>96.77419</ns2:value></ns2:annotationElement><ns2:annotationElement position="1360"><ns2:displayCharacter>C</ns2:displayCharacter><ns2:description>C 97%</ns2:description><ns2:value>96.77419</ns2:value></ns2:annotationElement><ns2:annotationElement position="1361"><ns2:displayCharacter>A</ns2:displayCharacter><ns2:description>A 97%</ns2:description><ns2:value>96.77419</ns2:value></ns2:annotationElement><ns2:annotationElement position="1362"><ns2:displayCharacter>T</ns2:displayCharacter><ns2:description>T 97%</ns2:description><ns2:value>96.77419</ns2:value></ns2:annotationElement><ns2:annotationElement position="1363"><ns2:displayCharacter>T</ns2:displayCharacter><ns2:description>T 97%</ns2:description><ns2:value>96.77419</ns2:value></ns2:annotationElement><ns2:annotationElement position="1364"><ns2:displayCharacter>G</ns2:displayCharacter><ns2:description>G 97%</ns2:description><ns2:value>96.77419</ns2:value></ns2:annotationElement><ns2:annotationElement position="1365"><ns2:displayCharacter>T</ns2:displayCharacter><ns2:description>T 97%</ns2:description><ns2:value>96.77419</ns2:value></ns2:annotationElement><ns2:annotationElement position="1366"><ns2:displayCharacter>A</ns2:displayCharacter><ns2:description>A 97%</ns2:description><ns2:value>96.77419</ns2:value></ns2:annotationElement><ns2:annotationElement position="1367"><ns2:displayCharacter>G</ns2:displayCharacter><ns2:description>G 97%</ns2:description><ns2:value>96.77419</ns2:value></ns2:annotationElement><ns2:annotationElement position="1368"><ns2:displayCharacter>T</ns2:displayCharacter><ns2:description>T 97%</ns2:description><ns2:value>96.77419</ns2:value></ns2:annotationElement><ns2:annotationElement position="1369"><ns2:displayCharacter>C</ns2:displayCharacter><ns2:description>C 97%</ns2:description><ns2:value>96.77419</ns2:value></ns2:annotationElement><ns2:annotationElement position="1370"><ns2:displayCharacter>C</ns2:displayCharacter><ns2:description>C 97%</ns2:description><ns2:value>96.77419</ns2:value></ns2:annotationElement><ns2:annotationElement position="1371"><ns2:displayCharacter>A</ns2:displayCharacter><ns2:description>A 97%</ns2:description><ns2:value>96.77419</ns2:value></ns2:annotationElement><ns2:annotationElement position="1372"><ns2:displayCharacter>C</ns2:displayCharacter><ns2:description>C 97%</ns2:description><ns2:value>96.77419</ns2:value></ns2:annotationElement><ns2:annotationElement position="1373"><ns2:displayCharacter>A</ns2:displayCharacter><ns2:description>A 97%</ns2:description><ns2:value>96.77419</ns2:value></ns2:annotationElement><ns2:annotationElement position="1374"><ns2:displayCharacter>C</ns2:displayCharacter><ns2:description>C 97%</ns2:description><ns2:value>96.77419</ns2:value></ns2:annotationElement><ns2:annotationElement position="1375"><ns2:displayCharacter>T</ns2:displayCharacter><ns2:description>T 97%</ns2:description><ns2:value>96.77419</ns2:value></ns2:annotationElement><ns2:annotationElement position="1376"><ns2:displayCharacter>G</ns2:displayCharacter><ns2:description>G 97%</ns2:description><ns2:value>96.77419</ns2:value></ns2:annotationElement><ns2:annotationElement position="1377"><ns2:displayCharacter>C</ns2:displayCharacter><ns2:description>C 97%</ns2:description><ns2:value>96.77419</ns2:value></ns2:annotationElement><ns2:annotationElement position="1378"><ns2:displayCharacter>A</ns2:displayCharacter><ns2:description>A 97%</ns2:description><ns2:value>96.77419</ns2:value></ns2:annotationElement><ns2:annotationElement position="1379"><ns2:displayCharacter>A</ns2:displayCharacter><ns2:description>A 97%</ns2:description><ns2:value>96.77419</ns2:value></ns2:annotationElement><ns2:annotationElement position="1380"><ns2:displayCharacter>A</ns2:displayCharacter><ns2:description>A 97%</ns2:description><ns2:value>96.77419</ns2:value></ns2:annotationElement><ns2:annotationElement position="1381"><ns2:displayCharacter>C</ns2:displayCharacter><ns2:description>C 100%</ns2:description><ns2:value>100.0</ns2:value></ns2:annotationElement><ns2:annotationElement position="1382"><ns2:displayCharacter>G</ns2:displayCharacter><ns2:description>G 84%</ns2:description><ns2:value>83.870964</ns2:value></ns2:annotationElement><ns2:annotationElement position="1383"><ns2:displayCharacter>A</ns2:displayCharacter><ns2:description>A 100%</ns2:description><ns2:value>100.0</ns2:value></ns2:annotationElement><ns2:annotationElement position="1384"><ns2:displayCharacter>T</ns2:displayCharacter><ns2:description>T 100%</ns2:description><ns2:value>100.0</ns2:value></ns2:annotationElement><ns2:annotationElement position="1385"><ns2:displayCharacter>G</ns2:displayCharacter><ns2:description>G 100%</ns2:description><ns2:value>100.0</ns2:value></ns2:annotationElement><ns2:annotationElement position="1386"><ns2:displayCharacter>A</ns2:displayCharacter><ns2:description>A 100%</ns2:description><ns2:value>100.0</ns2:value></ns2:annotationElement><ns2:annotationElement position="1387"><ns2:displayCharacter>C</ns2:displayCharacter><ns2:description>C 100%</ns2:description><ns2:value>100.0</ns2:value></ns2:annotationElement><ns2:annotationElement position="1388"><ns2:displayCharacter>A</ns2:displayCharacter><ns2:description>A 74%</ns2:description><ns2:value>74.19355</ns2:value></ns2:annotationElement><ns2:annotationElement position="1389"><ns2:displayCharacter>C</ns2:displayCharacter><ns2:description>C 100%</ns2:description><ns2:value>100.0</ns2:value></ns2:annotationElement><ns2:annotationElement position="1390"><ns2:displayCharacter>C</ns2:displayCharacter><ns2:description>C 100%</ns2:description><ns2:value>100.0</ns2:value></ns2:annotationElement><ns2:annotationElement position="1391"><ns2:displayCharacter>C</ns2:displayCharacter><ns2:description>C 100%</ns2:description><ns2:value>100.0</ns2:value></ns2:annotationElement><ns2:annotationElement position="1392"><ns2:displayCharacter>A</ns2:displayCharacter><ns2:description>A 100%</ns2:description><ns2:value>100.0</ns2:value></ns2:annotationElement><ns2:annotationElement position="1393"><ns2:displayCharacter>T</ns2:displayCharacter><ns2:description>T 100%</ns2:description><ns2:value>100.0</ns2:value></ns2:annotationElement><ns2:annotationElement position="1394"><ns2:displayCharacter>G</ns2:displayCharacter><ns2:description>G 97%</ns2:description><ns2:value>96.77419</ns2:value></ns2:annotationElement><ns2:annotationElement position="1395"><ns2:displayCharacter>A</ns2:displayCharacter><ns2:description>A 90%</ns2:description><ns2:value>90.32258</ns2:value></ns2:annotationElement><ns2:annotationElement position="1396"><ns2:displayCharacter>A</ns2:displayCharacter><ns2:description>A 94%</ns2:description><ns2:value>93.548386</ns2:value></ns2:annotationElement><ns2:annotationElement position="1397"><ns2:displayCharacter>T</ns2:displayCharacter><ns2:description>T 87%</ns2:description><ns2:value>87.09677</ns2:value></ns2:annotationElement><ns2:annotationElement position="1398"><ns2:displayCharacter>T</ns2:displayCharacter><ns2:description>T 100%</ns2:description><ns2:value>100.0</ns2:value></ns2:annotationElement><ns2:annotationElement position="1399"><ns2:displayCharacter>G</ns2:displayCharacter><ns2:description>G 87%</ns2:description><ns2:value>87.09677</ns2:value></ns2:annotationElement><ns2:annotationElement position="1400"><ns2:displayCharacter>G</ns2:displayCharacter><ns2:description>G 100%</ns2:description><ns2:value>100.0</ns2:value></ns2:annotationElement><ns2:annotationElement position="1401"><ns2:displayCharacter>G</ns2:displayCharacter><ns2:description>G 100%</ns2:description><ns2:value>100.0</ns2:value></ns2:annotationElement><ns2:annotationElement position="1402"><ns2:displayCharacter>G</ns2:displayCharacter><ns2:description>G 100%</ns2:description><ns2:value>100.0</ns2:value></ns2:annotationElement><ns2:annotationElement position="1403"><ns2:displayCharacter>A</ns2:displayCharacter><ns2:description>A 87%</ns2:description><ns2:value>87.09677</ns2:value></ns2:annotationElement><ns2:annotationElement position="1404"><ns2:displayCharacter>T</ns2:displayCharacter><ns2:description>T 52%</ns2:description><ns2:value>51.612904</ns2:value></ns2:annotationElement><ns2:annotationElement position="1405"><ns2:displayCharacter>C</ns2:displayCharacter><ns2:description>C 81%</ns2:description><ns2:value>80.645164</ns2:value></ns2:annotationElement><ns2:annotationElement position="1406"><ns2:displayCharacter>T</ns2:displayCharacter><ns2:description>T 84%</ns2:description><ns2:value>83.870964</ns2:value></ns2:annotationElement><ns2:annotationElement position="1407"><ns2:displayCharacter>T</ns2:displayCharacter><ns2:description>T 58%</ns2:description><ns2:value>58.064518</ns2:value></ns2:annotationElement><ns2:annotationElement position="1408"><ns2:displayCharacter>A</ns2:displayCharacter><ns2:description>A 52%</ns2:description><ns2:value>51.612904</ns2:value></ns2:annotationElement><ns2:annotationElement position="1409"><ns2:displayCharacter>T</ns2:displayCharacter><ns2:description>T 61%</ns2:description><ns2:value>61.29032</ns2:value></ns2:annotationElement><ns2:annotationElement position="1410"><ns2:displayCharacter>G</ns2:displayCharacter><ns2:description>G 87%</ns2:description><ns2:value>87.09677</ns2:value></ns2:annotationElement><ns2:annotationElement position="1411"><ns2:displayCharacter>G</ns2:displayCharacter><ns2:description>G 61%</ns2:description><ns2:value>61.29032</ns2:value></ns2:annotationElement><ns2:annotationElement position="1412"><ns2:displayCharacter>G</ns2:displayCharacter><ns2:description>G 52%</ns2:description><ns2:value>51.612904</ns2:value></ns2:annotationElement><ns2:annotationElement position="1413"><ns2:displayCharacter>C</ns2:displayCharacter><ns2:description>C 58%</ns2:description><ns2:value>58.064518</ns2:value></ns2:annotationElement><ns2:annotationElement position="1414"><ns2:displayCharacter>C</ns2:displayCharacter><ns2:description>C 52%</ns2:description><ns2:value>51.612904</ns2:value></ns2:annotationElement><ns2:annotationElement position="1415"><ns2:displayCharacter>G</ns2:displayCharacter><ns2:description>G 71%</ns2:description><ns2:value>70.96774</ns2:value></ns2:annotationElement><ns2:annotationElement position="1416"><ns2:displayCharacter>G</ns2:displayCharacter><ns2:description>G 77%</ns2:description><ns2:value>77.41936</ns2:value></ns2:annotationElement><ns2:annotationElement position="1417"><ns2:displayCharacter>C</ns2:displayCharacter><ns2:description>C 52%</ns2:description><ns2:value>51.612904</ns2:value></ns2:annotationElement><ns2:annotationElement position="1418"><ns2:displayCharacter>C</ns2:displayCharacter><ns2:description>C 90%</ns2:description><ns2:value>90.32258</ns2:value></ns2:annotationElement><ns2:annotationElement position="1419"><ns2:displayCharacter>T</ns2:displayCharacter><ns2:description>T 48%</ns2:description><ns2:value>48.387096</ns2:value></ns2:annotationElement><ns2:annotationElement position="1420"><ns2:displayCharacter>G</ns2:displayCharacter><ns2:description>G 52%</ns2:description><ns2:value>51.612904</ns2:value></ns2:annotationElement><ns2:annotationElement position="1421"><ns2:displayCharacter>C</ns2:displayCharacter><ns2:description>C 74%</ns2:description><ns2:value>74.19355</ns2:value></ns2:annotationElement><ns2:annotationElement position="1422"><ns2:displayCharacter>G</ns2:displayCharacter><ns2:description>G 81%</ns2:description><ns2:value>80.645164</ns2:value></ns2:annotationElement><ns2:annotationElement position="1423"><ns2:displayCharacter>G</ns2:displayCharacter><ns2:description>G 71%</ns2:description><ns2:value>70.96774</ns2:value></ns2:annotationElement><ns2:annotationElement position="1424"><ns2:displayCharacter>C</ns2:displayCharacter><ns2:description>C 74%</ns2:description><ns2:value>74.19355</ns2:value></ns2:annotationElement><ns2:annotationElement position="1425"><ns2:displayCharacter>A</ns2:displayCharacter><ns2:description>A 48%</ns2:description><ns2:value>48.387096</ns2:value></ns2:annotationElement><ns2:annotationElement position="1426"><ns2:displayCharacter>G</ns2:displayCharacter><ns2:description>G 94%</ns2:description><ns2:value>93.548386</ns2:value></ns2:annotationElement><ns2:annotationElement position="1427"><ns2:displayCharacter>G</ns2:displayCharacter><ns2:description>G 87%</ns2:description><ns2:value>87.09677</ns2:value></ns2:annotationElement><ns2:annotationElement position="1428"><ns2:displayCharacter>G</ns2:displayCharacter><ns2:description>G 68%</ns2:description><ns2:value>67.741936</ns2:value></ns2:annotationElement><ns2:annotationElement position="1429"><ns2:displayCharacter>T</ns2:displayCharacter><ns2:description>T 71%</ns2:description><ns2:value>70.96774</ns2:value></ns2:annotationElement><ns2:annotationElement position="1430"><ns2:displayCharacter>T</ns2:displayCharacter><ns2:description>T 68%</ns2:description><ns2:value>67.741936</ns2:value></ns2:annotationElement><ns2:annotationElement position="1431"><ns2:displayCharacter>T</ns2:displayCharacter><ns2:description>T 61%</ns2:description><ns2:value>61.29032</ns2:value></ns2:annotationElement><ns2:annotationElement position="1432"><ns2:displayCharacter>A</ns2:displayCharacter><ns2:description>A 48%</ns2:description><ns2:value>48.387096</ns2:value></ns2:annotationElement><ns2:annotationElement position="1433"><ns2:displayCharacter>C</ns2:displayCharacter><ns2:description>C 74%</ns2:description><ns2:value>74.19355</ns2:value></ns2:annotationElement><ns2:annotationElement position="1434"><ns2:displayCharacter>C</ns2:displayCharacter><ns2:description>C 84%</ns2:description><ns2:value>83.870964</ns2:value></ns2:annotationElement><ns2:annotationElement position="1435"><ns2:displayCharacter>C</ns2:displayCharacter><ns2:description>C 55%</ns2:description><ns2:value>54.83871</ns2:value></ns2:annotationElement><ns2:annotationElement position="1436"><ns2:displayCharacter>T</ns2:displayCharacter><ns2:description>T 55%</ns2:description><ns2:value>54.83871</ns2:value></ns2:annotationElement><ns2:annotationElement position="1437"><ns2:displayCharacter>G</ns2:displayCharacter><ns2:description>G 77%</ns2:description><ns2:value>77.41936</ns2:value></ns2:annotationElement><ns2:annotationElement position="1438"><ns2:displayCharacter>T</ns2:displayCharacter><ns2:description>T 52%</ns2:description><ns2:value>51.612904</ns2:value></ns2:annotationElement><ns2:annotationElement position="1439"><ns2:displayCharacter>G</ns2:displayCharacter><ns2:description>G 77%</ns2:description><ns2:value>77.41936</ns2:value></ns2:annotationElement><ns2:annotationElement position="1440"><ns2:displayCharacter>T</ns2:displayCharacter><ns2:description>T 61%</ns2:description><ns2:value>61.29032</ns2:value></ns2:annotationElement><ns2:annotationElement position="1441"><ns2:displayCharacter>C</ns2:displayCharacter><ns2:description>C 55%</ns2:description><ns2:value>54.83871</ns2:value></ns2:annotationElement><ns2:annotationElement position="1442"><ns2:displayCharacter>A</ns2:displayCharacter><ns2:description>A 13%</ns2:description><ns2:value>12.903226</ns2:value></ns2:annotationElement><ns2:annotationElement position="1443"><ns2:displayCharacter>A</ns2:displayCharacter><ns2:description>A 52%</ns2:description><ns2:value>51.612904</ns2:value></ns2:annotationElement><ns2:annotationElement position="1444"><ns2:displayCharacter>G</ns2:displayCharacter><ns2:description>G 77%</ns2:description><ns2:value>77.41936</ns2:value></ns2:annotationElement><ns2:annotationElement position="1445"><ns2:displayCharacter>C</ns2:displayCharacter><ns2:description>C 90%</ns2:description><ns2:value>90.32258</ns2:value></ns2:annotationElement><ns2:annotationElement position="1446"><ns2:displayCharacter>A</ns2:displayCharacter><ns2:description>A 52%</ns2:description><ns2:value>51.612904</ns2:value></ns2:annotationElement><ns2:annotationElement position="1447"><ns2:displayCharacter>C</ns2:displayCharacter><ns2:description>C 42%</ns2:description><ns2:value>41.935482</ns2:value></ns2:annotationElement><ns2:annotationElement position="1448"><ns2:displayCharacter>G</ns2:displayCharacter><ns2:description>G 39%</ns2:description><ns2:value>38.70968</ns2:value></ns2:annotationElement><ns2:annotationElement position="1449"><ns2:displayCharacter>C</ns2:displayCharacter><ns2:description>C 26%</ns2:description><ns2:value>25.806452</ns2:value></ns2:annotationElement><ns2:annotationElement position="1450"><ns2:displayCharacter>T</ns2:displayCharacter><ns2:description>T 32%</ns2:description><ns2:value>32.258064</ns2:value></ns2:annotationElement><ns2:annotationElement position="1451"><ns2:displayCharacter>C</ns2:displayCharacter><ns2:description>C 42%</ns2:description><ns2:value>41.935482</ns2:value></ns2:annotationElement><ns2:annotationElement position="1452"><ns2:displayCharacter>C</ns2:displayCharacter><ns2:description>C 97%</ns2:description><ns2:value>96.77419</ns2:value></ns2:annotationElement><ns2:annotationElement position="1453"><ns2:displayCharacter>C</ns2:displayCharacter><ns2:description>C 68%</ns2:description><ns2:value>67.741936</ns2:value></ns2:annotationElement><ns2:annotationElement position="1454"><ns2:displayCharacter>G</ns2:displayCharacter><ns2:description>G 55%</ns2:description><ns2:value>54.83871</ns2:value></ns2:annotationElement><ns2:annotationElement position="1455"><ns2:displayCharacter>C</ns2:displayCharacter><ns2:description>C 52%</ns2:description><ns2:value>51.612904</ns2:value></ns2:annotationElement><ns2:annotationElement position="1456"><ns2:displayCharacter>G</ns2:displayCharacter><ns2:description>G 55%</ns2:description><ns2:value>54.83871</ns2:value></ns2:annotationElement><ns2:annotationElement position="1457"><ns2:displayCharacter>A</ns2:displayCharacter><ns2:description>A 13%</ns2:description><ns2:value>12.903226</ns2:value></ns2:annotationElement><ns2:annotationElement position="1458"><ns2:displayCharacter>T</ns2:displayCharacter><ns2:description>T 13%</ns2:description><ns2:value>12.903226</ns2:value></ns2:annotationElement><ns2:annotationElement position="1459"><ns2:displayCharacter>T</ns2:displayCharacter><ns2:description>T 19%</ns2:description><ns2:value>19.35484</ns2:value></ns2:annotationElement><ns2:annotationElement position="1460"><ns2:displayCharacter>+</ns2:displayCharacter><ns2:description>[CT] 3%</ns2:description><ns2:value>3.2258065</ns2:value></ns2:annotationElement><ns2:annotationElement position="1461"><ns2:displayCharacter>G</ns2:displayCharacter><ns2:description>G 6%</ns2:description><ns2:value>6.451613</ns2:value></ns2:annotationElement><ns2:annotationElement position="1462"><ns2:displayCharacter>T</ns2:displayCharacter><ns2:description>T 6%</ns2:description><ns2:value>6.451613</ns2:value></ns2:annotationElement><ns2:annotationElement position="1463"><ns2:displayCharacter>C</ns2:displayCharacter><ns2:description>C 6%</ns2:description><ns2:value>6.451613</ns2:value></ns2:annotationElement><ns2:annotationElement position="1464"><ns2:displayCharacter>T</ns2:displayCharacter><ns2:description>T 6%</ns2:description><ns2:value>6.451613</ns2:value></ns2:annotationElement><ns2:annotationElement position="1465"><ns2:displayCharacter>C</ns2:displayCharacter><ns2:description>C 6%</ns2:description><ns2:value>6.451613</ns2:value></ns2:annotationElement><ns2:annotationElement position="1466"><ns2:displayCharacter>G</ns2:displayCharacter><ns2:description>G 6%</ns2:description><ns2:value>6.451613</ns2:value></ns2:annotationElement><ns2:annotationElement position="1467"><ns2:displayCharacter>C</ns2:displayCharacter><ns2:description>C 6%</ns2:description><ns2:value>6.451613</ns2:value></ns2:annotationElement><ns2:annotationElement position="1468"><ns2:displayCharacter>C</ns2:displayCharacter><ns2:description>C 6%</ns2:description><ns2:value>6.451613</ns2:value></ns2:annotationElement><ns2:annotationElement position="1469"><ns2:displayCharacter>A</ns2:displayCharacter><ns2:description>A 32%</ns2:description><ns2:value>32.258064</ns2:value></ns2:annotationElement><ns2:annotationElement position="1470"><ns2:displayCharacter>C</ns2:displayCharacter><ns2:description>C 77%</ns2:description><ns2:value>77.41936</ns2:value></ns2:annotationElement><ns2:annotationElement position="1471"><ns2:displayCharacter>C</ns2:displayCharacter><ns2:description>C 77%</ns2:description><ns2:value>77.41936</ns2:value></ns2:annotationElement><ns2:annotationElement position="1472"><ns2:displayCharacter>C</ns2:displayCharacter><ns2:description>C 52%</ns2:description><ns2:value>51.612904</ns2:value></ns2:annotationElement><ns2:annotationElement position="1473"><ns2:displayCharacter>G</ns2:displayCharacter><ns2:description>G 52%</ns2:description><ns2:value>51.612904</ns2:value></ns2:annotationElement><ns2:annotationElement position="1474"><ns2:displayCharacter>C</ns2:displayCharacter><ns2:description>C 55%</ns2:description><ns2:value>54.83871</ns2:value></ns2:annotationElement><ns2:annotationElement position="1475"><ns2:displayCharacter>T</ns2:displayCharacter><ns2:description>T 55%</ns2:description><ns2:value>54.83871</ns2:value></ns2:annotationElement><ns2:annotationElement position="1476"><ns2:displayCharacter>T</ns2:displayCharacter><ns2:description>T 65%</ns2:description><ns2:value>64.51613</ns2:value></ns2:annotationElement><ns2:annotationElement position="1477"><ns2:displayCharacter>T</ns2:displayCharacter><ns2:description>T 68%</ns2:description><ns2:value>67.741936</ns2:value></ns2:annotationElement><ns2:annotationElement position="1478"><ns2:displayCharacter>T</ns2:displayCharacter><ns2:description>T 68%</ns2:description><ns2:value>67.741936</ns2:value></ns2:annotationElement><ns2:annotationElement position="1479"><ns2:displayCharacter>A</ns2:displayCharacter><ns2:description>A 71%</ns2:description><ns2:value>70.96774</ns2:value></ns2:annotationElement><ns2:annotationElement position="1480"><ns2:displayCharacter>C</ns2:displayCharacter><ns2:description>C 52%</ns2:description><ns2:value>51.612904</ns2:value></ns2:annotationElement><ns2:annotationElement position="1481"><ns2:displayCharacter>C</ns2:displayCharacter><ns2:description>C 71%</ns2:description><ns2:value>70.96774</ns2:value></ns2:annotationElement><ns2:annotationElement position="1482"><ns2:displayCharacter>A</ns2:displayCharacter><ns2:description>A 74%</ns2:description><ns2:value>74.19355</ns2:value></ns2:annotationElement><ns2:annotationElement position="1483"><ns2:displayCharacter>A</ns2:displayCharacter><ns2:description>A 68%</ns2:description><ns2:value>67.741936</ns2:value></ns2:annotationElement><ns2:annotationElement position="1484"><ns2:displayCharacter>C</ns2:displayCharacter><ns2:description>C 55%</ns2:description><ns2:value>54.83871</ns2:value></ns2:annotationElement><ns2:annotationElement position="1485"><ns2:displayCharacter>T</ns2:displayCharacter><ns2:description>T 100%</ns2:description><ns2:value>100.0</ns2:value></ns2:annotationElement><ns2:annotationElement position="1486"><ns2:displayCharacter>T</ns2:displayCharacter><ns2:description>T 71%</ns2:description><ns2:value>70.96774</ns2:value></ns2:annotationElement><ns2:annotationElement position="1487"><ns2:displayCharacter>A</ns2:displayCharacter><ns2:description>A 100%</ns2:description><ns2:value>100.0</ns2:value></ns2:annotationElement><ns2:annotationElement position="1488"><ns2:displayCharacter>C</ns2:displayCharacter><ns2:description>C 100%</ns2:description><ns2:value>100.0</ns2:value></ns2:annotationElement><ns2:annotationElement position="1489"><ns2:displayCharacter>G</ns2:displayCharacter><ns2:description>G 100%</ns2:description><ns2:value>100.0</ns2:value></ns2:annotationElement><ns2:annotationElement position="1490"><ns2:displayCharacter>T</ns2:displayCharacter><ns2:description>T 100%</ns2:description><ns2:value>100.0</ns2:value></ns2:annotationElement><ns2:annotationElement position="1491"><ns2:displayCharacter>A</ns2:displayCharacter><ns2:description>A 52%</ns2:description><ns2:value>51.612904</ns2:value></ns2:annotationElement><ns2:annotationElement position="1492"><ns2:displayCharacter>T</ns2:displayCharacter><ns2:description>T 55%</ns2:description><ns2:value>54.83871</ns2:value></ns2:annotationElement><ns2:annotationElement position="1493"><ns2:displayCharacter>C</ns2:displayCharacter><ns2:description>C 68%</ns2:description><ns2:value>67.741936</ns2:value></ns2:annotationElement><ns2:annotationElement position="1494"><ns2:displayCharacter>T</ns2:displayCharacter><ns2:description>T 74%</ns2:description><ns2:value>74.19355</ns2:value></ns2:annotationElement><ns2:annotationElement position="1495"><ns2:displayCharacter>T</ns2:displayCharacter><ns2:description>T 52%</ns2:description><ns2:value>51.612904</ns2:value></ns2:annotationElement><ns2:annotationElement position="1496"><ns2:displayCharacter>T</ns2:displayCharacter><ns2:description>T 100%</ns2:description><ns2:value>100.0</ns2:value></ns2:annotationElement><ns2:annotationElement position="1497"><ns2:displayCharacter>T</ns2:displayCharacter><ns2:description>T 100%</ns2:description><ns2:value>100.0</ns2:value></ns2:annotationElement><ns2:annotationElement position="1498"><ns2:displayCharacter>C</ns2:displayCharacter><ns2:description>C 100%</ns2:description><ns2:value>100.0</ns2:value></ns2:annotationElement><ns2:annotationElement position="1499"><ns2:displayCharacter>T</ns2:displayCharacter><ns2:description>T 100%</ns2:description><ns2:value>100.0</ns2:value></ns2:annotationElement><ns2:annotationElement position="1500"><ns2:displayCharacter>A</ns2:displayCharacter><ns2:description>A 65%</ns2:description><ns2:value>64.51613</ns2:value></ns2:annotationElement><ns2:annotationElement position="1501"><ns2:displayCharacter>T</ns2:displayCharacter><ns2:description>T 97%</ns2:description><ns2:value>96.77419</ns2:value></ns2:annotationElement><ns2:annotationElement position="1502"><ns2:displayCharacter>T</ns2:displayCharacter><ns2:description>T 58%</ns2:description><ns2:value>58.064518</ns2:value></ns2:annotationElement><ns2:annotationElement position="1503"><ns2:displayCharacter>A</ns2:displayCharacter><ns2:description>A 13%</ns2:description><ns2:value>12.903226</ns2:value></ns2:annotationElement><ns2:annotationElement position="1504"><ns2:displayCharacter>C</ns2:displayCharacter><ns2:description>C 16%</ns2:description><ns2:value>16.129032</ns2:value></ns2:annotationElement><ns2:annotationElement position="1505"><ns2:displayCharacter>C</ns2:displayCharacter><ns2:description>C 16%</ns2:description><ns2:value>16.129032</ns2:value></ns2:annotationElement><ns2:annotationElement position="1506"><ns2:displayCharacter>C</ns2:displayCharacter><ns2:description>C 13%</ns2:description><ns2:value>12.903226</ns2:value></ns2:annotationElement><ns2:annotationElement position="1507"><ns2:displayCharacter>C</ns2:displayCharacter><ns2:description>C 23%</ns2:description><ns2:value>22.580645</ns2:value></ns2:annotationElement><ns2:annotationElement position="1508"><ns2:displayCharacter>C</ns2:displayCharacter><ns2:description>C 16%</ns2:description><ns2:value>16.129032</ns2:value></ns2:annotationElement><ns2:annotationElement position="1509"><ns2:displayCharacter>G</ns2:displayCharacter><ns2:description>G 13%</ns2:description><ns2:value>12.903226</ns2:value></ns2:annotationElement><ns2:annotationElement position="1510"><ns2:displayCharacter>G</ns2:displayCharacter><ns2:description>G 16%</ns2:description><ns2:value>16.129032</ns2:value></ns2:annotationElement><ns2:annotationElement position="1511"><ns2:displayCharacter>T</ns2:displayCharacter><ns2:description>T 16%</ns2:description><ns2:value>16.129032</ns2:value></ns2:annotationElement><ns2:annotationElement position="1512"><ns2:displayCharacter>T</ns2:displayCharacter><ns2:description>T 16%</ns2:description><ns2:value>16.129032</ns2:value></ns2:annotationElement><ns2:annotationElement position="1513"><ns2:displayCharacter>C</ns2:displayCharacter><ns2:description>C 16%</ns2:description><ns2:value>16.129032</ns2:value></ns2:annotationElement><ns2:annotationElement position="1514"><ns2:displayCharacter>C</ns2:displayCharacter><ns2:description>C 13%</ns2:description><ns2:value>12.903226</ns2:value></ns2:annotationElement><ns2:annotationElement position="1515"><ns2:displayCharacter>C</ns2:displayCharacter><ns2:description>C 16%</ns2:description><ns2:value>16.129032</ns2:value></ns2:annotationElement><ns2:annotationElement position="1516"><ns2:displayCharacter>T</ns2:displayCharacter><ns2:description>T 13%</ns2:description><ns2:value>12.903226</ns2:value></ns2:annotationElement><ns2:annotationElement position="1517"><ns2:displayCharacter>C</ns2:displayCharacter><ns2:description>C 16%</ns2:description><ns2:value>16.129032</ns2:value></ns2:annotationElement><ns2:annotationElement position="1518"><ns2:displayCharacter>C</ns2:displayCharacter><ns2:description>C 3%</ns2:description><ns2:value>3.2258065</ns2:value></ns2:annotationElement><ns2:annotationElement position="1519"><ns2:displayCharacter>T</ns2:displayCharacter><ns2:description>T 3%</ns2:description><ns2:value>3.2258065</ns2:value></ns2:annotationElement><ns2:annotationElement position="1520"><ns2:displayCharacter>T</ns2:displayCharacter><ns2:description>T 3%</ns2:description><ns2:value>3.2258065</ns2:value></ns2:annotationElement><ns2:annotationElement position="1521"><ns2:displayCharacter>A</ns2:displayCharacter><ns2:description>A 3%</ns2:description><ns2:value>3.2258065</ns2:value></ns2:annotationElement><ns2:annotationElement position="1522"><ns2:displayCharacter>C</ns2:displayCharacter><ns2:description>C 58%</ns2:description><ns2:value>58.064518</ns2:value></ns2:annotationElement><ns2:annotationElement position="1523"><ns2:displayCharacter>G</ns2:displayCharacter><ns2:description>G 55%</ns2:description><ns2:value>54.83871</ns2:value></ns2:annotationElement><ns2:annotationElement position="1524"><ns2:displayCharacter>G</ns2:displayCharacter><ns2:description>G 77%</ns2:description><ns2:value>77.41936</ns2:value></ns2:annotationElement><ns2:annotationElement position="1525"><ns2:displayCharacter>C</ns2:displayCharacter><ns2:description>C 29%</ns2:description><ns2:value>29.032259</ns2:value></ns2:annotationElement><ns2:annotationElement position="1526"><ns2:displayCharacter>G</ns2:displayCharacter><ns2:description>G 26%</ns2:description><ns2:value>25.806452</ns2:value></ns2:annotationElement><ns2:annotationElement position="1527"><ns2:displayCharacter>G</ns2:displayCharacter><ns2:description>G 29%</ns2:description><ns2:value>29.032259</ns2:value></ns2:annotationElement><ns2:annotationElement position="1528"><ns2:displayCharacter>C</ns2:displayCharacter><ns2:description>C 29%</ns2:description><ns2:value>29.032259</ns2:value></ns2:annotationElement><ns2:annotationElement position="1529"><ns2:displayCharacter>+</ns2:displayCharacter><ns2:description>[CT] 16%</ns2:description><ns2:value>16.129032</ns2:value></ns2:annotationElement><ns2:annotationElement position="1530"><ns2:displayCharacter>T</ns2:displayCharacter><ns2:description>T 39%</ns2:description><ns2:value>38.70968</ns2:value></ns2:annotationElement><ns2:annotationElement position="1531"><ns2:displayCharacter>C</ns2:displayCharacter><ns2:description>C 74%</ns2:description><ns2:value>74.19355</ns2:value></ns2:annotationElement><ns2:annotationElement position="1532"><ns2:displayCharacter>C</ns2:displayCharacter><ns2:description>C 74%</ns2:description><ns2:value>74.19355</ns2:value></ns2:annotationElement><ns2:annotationElement position="1533"><ns2:displayCharacter>T</ns2:displayCharacter><ns2:description>T 65%</ns2:description><ns2:value>64.51613</ns2:value></ns2:annotationElement><ns2:annotationElement position="1534"><ns2:displayCharacter>T</ns2:displayCharacter><ns2:description>T 68%</ns2:description><ns2:value>67.741936</ns2:value></ns2:annotationElement><ns2:annotationElement position="1535"><ns2:displayCharacter>T</ns2:displayCharacter><ns2:description>T 55%</ns2:description><ns2:value>54.83871</ns2:value></ns2:annotationElement><ns2:annotationElement position="1536"><ns2:displayCharacter>A</ns2:displayCharacter><ns2:description>A 52%</ns2:description><ns2:value>51.612904</ns2:value></ns2:annotationElement><ns2:annotationElement position="1537"><ns2:displayCharacter>C</ns2:displayCharacter><ns2:description>C 68%</ns2:description><ns2:value>67.741936</ns2:value></ns2:annotationElement><ns2:annotationElement position="1538"><ns2:displayCharacter>C</ns2:displayCharacter><ns2:description>C 55%</ns2:description><ns2:value>54.83871</ns2:value></ns2:annotationElement><ns2:annotationElement position="1539"><ns2:displayCharacter>G</ns2:displayCharacter><ns2:description>G 74%</ns2:description><ns2:value>74.19355</ns2:value></ns2:annotationElement><ns2:annotationElement position="1540"><ns2:displayCharacter>G</ns2:displayCharacter><ns2:description>G 65%</ns2:description><ns2:value>64.51613</ns2:value></ns2:annotationElement><ns2:annotationElement position="1541"><ns2:displayCharacter>C</ns2:displayCharacter><ns2:description>C 58%</ns2:description><ns2:value>58.064518</ns2:value></ns2:annotationElement><ns2:annotationElement position="1542"><ns2:displayCharacter>C</ns2:displayCharacter><ns2:description>C 84%</ns2:description><ns2:value>83.870964</ns2:value></ns2:annotationElement><ns2:annotationElement position="1543"><ns2:displayCharacter>A</ns2:displayCharacter><ns2:description>A 52%</ns2:description><ns2:value>51.612904</ns2:value></ns2:annotationElement><ns2:annotationElement position="1544"><ns2:displayCharacter>C</ns2:displayCharacter><ns2:description>C 52%</ns2:description><ns2:value>51.612904</ns2:value></ns2:annotationElement><ns2:annotationElement position="1545"><ns2:displayCharacter>C</ns2:displayCharacter><ns2:description>C 74%</ns2:description><ns2:value>74.19355</ns2:value></ns2:annotationElement><ns2:annotationElement position="1546"><ns2:displayCharacter>C</ns2:displayCharacter><ns2:description>C 52%</ns2:description><ns2:value>51.612904</ns2:value></ns2:annotationElement><ns2:annotationElement position="1547"><ns2:displayCharacter>A</ns2:displayCharacter><ns2:description>A 100%</ns2:description><ns2:value>100.0</ns2:value></ns2:annotationElement><ns2:annotationElement position="1548"><ns2:displayCharacter>C</ns2:displayCharacter><ns2:description>C 97%</ns2:description><ns2:value>96.77419</ns2:value></ns2:annotationElement><ns2:annotationElement position="1549"><ns2:displayCharacter>G</ns2:displayCharacter><ns2:description>G 100%</ns2:description><ns2:value>100.0</ns2:value></ns2:annotationElement><ns2:annotationElement position="1550"><ns2:displayCharacter>G</ns2:displayCharacter><ns2:description>G 100%</ns2:description><ns2:value>100.0</ns2:value></ns2:annotationElement><ns2:annotationElement position="1551"><ns2:displayCharacter>G</ns2:displayCharacter><ns2:description>G 100%</ns2:description><ns2:value>100.0</ns2:value></ns2:annotationElement><ns2:annotationElement position="1552"><ns2:displayCharacter>A</ns2:displayCharacter><ns2:description>A 100%</ns2:description><ns2:value>100.0</ns2:value></ns2:annotationElement><ns2:annotationElement position="1553"><ns2:displayCharacter>A</ns2:displayCharacter><ns2:description>A 100%</ns2:description><ns2:value>100.0</ns2:value></ns2:annotationElement><ns2:annotationElement position="1554"><ns2:displayCharacter>T</ns2:displayCharacter><ns2:description>T 100%</ns2:description><ns2:value>100.0</ns2:value></ns2:annotationElement><ns2:annotationElement position="1555"><ns2:displayCharacter>A</ns2:displayCharacter><ns2:description>A 74%</ns2:description><ns2:value>74.19355</ns2:value></ns2:annotationElement><ns2:annotationElement position="1556"><ns2:displayCharacter>T</ns2:displayCharacter><ns2:description>T 100%</ns2:description><ns2:value>100.0</ns2:value></ns2:annotationElement><ns2:annotationElement position="1557"><ns2:displayCharacter>C</ns2:displayCharacter><ns2:description>C 100%</ns2:description><ns2:value>100.0</ns2:value></ns2:annotationElement><ns2:annotationElement position="1558"><ns2:displayCharacter>C</ns2:displayCharacter><ns2:description>C 100%</ns2:description><ns2:value>100.0</ns2:value></ns2:annotationElement><ns2:annotationElement position="1559"><ns2:displayCharacter>T</ns2:displayCharacter><ns2:description>T 100%</ns2:description><ns2:value>100.0</ns2:value></ns2:annotationElement><ns2:annotationElement position="1560"><ns2:displayCharacter>C</ns2:displayCharacter><ns2:description>C 100%</ns2:description><ns2:value>100.0</ns2:value></ns2:annotationElement><ns2:annotationElement position="1561"><ns2:displayCharacter>A</ns2:displayCharacter><ns2:description>A 100%</ns2:description><ns2:value>100.0</ns2:value></ns2:annotationElement><ns2:annotationElement position="1562"><ns2:displayCharacter>G</ns2:displayCharacter><ns2:description>G 100%</ns2:description><ns2:value>100.0</ns2:value></ns2:annotationElement><ns2:annotationElement position="1563"><ns2:displayCharacter>C</ns2:displayCharacter><ns2:description>C 100%</ns2:description><ns2:value>100.0</ns2:value></ns2:annotationElement><ns2:annotationElement position="1564"><ns2:displayCharacter>A</ns2:displayCharacter><ns2:description>A 87%</ns2:description><ns2:value>87.09677</ns2:value></ns2:annotationElement><ns2:annotationElement position="1565"><ns2:displayCharacter>C</ns2:displayCharacter><ns2:description>C 3%</ns2:description><ns2:value>3.2258065</ns2:value></ns2:annotationElement><ns2:annotationElement position="1566"><ns2:displayCharacter>C</ns2:displayCharacter><ns2:description>C 84%</ns2:description><ns2:value>83.870964</ns2:value></ns2:annotationElement><ns2:annotationElement position="1567"><ns2:displayCharacter>G</ns2:displayCharacter><ns2:description>G 84%</ns2:description><ns2:value>83.870964</ns2:value></ns2:annotationElement><ns2:annotationElement position="1568"><ns2:displayCharacter>T</ns2:displayCharacter><ns2:description>T 58%</ns2:description><ns2:value>58.064518</ns2:value></ns2:annotationElement><ns2:annotationElement position="1569"><ns2:displayCharacter>T</ns2:displayCharacter><ns2:description>T 71%</ns2:description><ns2:value>70.96774</ns2:value></ns2:annotationElement><ns2:annotationElement position="1570"><ns2:displayCharacter>T</ns2:displayCharacter><ns2:description>T 68%</ns2:description><ns2:value>67.741936</ns2:value></ns2:annotationElement><ns2:annotationElement position="1571"><ns2:displayCharacter>T</ns2:displayCharacter><ns2:description>T 74%</ns2:description><ns2:value>74.19355</ns2:value></ns2:annotationElement><ns2:annotationElement position="1572"><ns2:displayCharacter>T</ns2:displayCharacter><ns2:description>T 32%</ns2:description><ns2:value>32.258064</ns2:value></ns2:annotationElement><ns2:annotationElement position="1573"><ns2:displayCharacter>C</ns2:displayCharacter><ns2:description>C 77%</ns2:description><ns2:value>77.41936</ns2:value></ns2:annotationElement><ns2:annotationElement position="1574"><ns2:displayCharacter>T</ns2:displayCharacter><ns2:description>T 84%</ns2:description><ns2:value>83.870964</ns2:value></ns2:annotationElement><ns2:annotationElement position="1575"><ns2:displayCharacter>G</ns2:displayCharacter><ns2:description>G 52%</ns2:description><ns2:value>51.612904</ns2:value></ns2:annotationElement><ns2:annotationElement position="1576"><ns2:displayCharacter>T</ns2:displayCharacter><ns2:description>T 58%</ns2:description><ns2:value>58.064518</ns2:value></ns2:annotationElement><ns2:annotationElement position="1577"><ns2:displayCharacter>T</ns2:displayCharacter><ns2:description>T 74%</ns2:description><ns2:value>74.19355</ns2:value></ns2:annotationElement><ns2:annotationElement position="1578"><ns2:displayCharacter>T</ns2:displayCharacter><ns2:description>T 90%</ns2:description><ns2:value>90.32258</ns2:value></ns2:annotationElement><ns2:annotationElement position="1579"><ns2:displayCharacter>T</ns2:displayCharacter><ns2:description>T 71%</ns2:description><ns2:value>70.96774</ns2:value></ns2:annotationElement><ns2:annotationElement position="1580"><ns2:displayCharacter>T</ns2:displayCharacter><ns2:description>T 87%</ns2:description><ns2:value>87.09677</ns2:value></ns2:annotationElement><ns2:annotationElement position="1581"><ns2:displayCharacter>T</ns2:displayCharacter><ns2:description>T 74%</ns2:description><ns2:value>74.19355</ns2:value></ns2:annotationElement><ns2:annotationElement position="1582"><ns2:displayCharacter>C</ns2:displayCharacter><ns2:description>C 94%</ns2:description><ns2:value>93.548386</ns2:value></ns2:annotationElement><ns2:annotationElement position="1583"><ns2:displayCharacter>A</ns2:displayCharacter><ns2:description>A 100%</ns2:description><ns2:value>100.0</ns2:value></ns2:annotationElement><ns2:annotationElement position="1584"><ns2:displayCharacter>C</ns2:displayCharacter><ns2:description>C 100%</ns2:description><ns2:value>100.0</ns2:value></ns2:annotationElement><ns2:annotationElement position="1585"><ns2:displayCharacter>G</ns2:displayCharacter><ns2:description>G 100%</ns2:description><ns2:value>100.0</ns2:value></ns2:annotationElement><ns2:annotationElement position="1586"><ns2:displayCharacter>C</ns2:displayCharacter><ns2:description>C 100%</ns2:description><ns2:value>100.0</ns2:value></ns2:annotationElement><ns2:annotationElement position="1587"><ns2:displayCharacter>G</ns2:displayCharacter><ns2:description>G 100%</ns2:description><ns2:value>100.0</ns2:value></ns2:annotationElement><ns2:annotationElement position="1588"><ns2:displayCharacter>A</ns2:displayCharacter><ns2:description>A 100%</ns2:description><ns2:value>100.0</ns2:value></ns2:annotationElement><ns2:annotationElement position="1589"><ns2:displayCharacter>A</ns2:displayCharacter><ns2:description>A 100%</ns2:description><ns2:value>100.0</ns2:value></ns2:annotationElement><ns2:annotationElement position="1590"><ns2:displayCharacter>A</ns2:displayCharacter><ns2:description>A 97%</ns2:description><ns2:value>96.77419</ns2:value></ns2:annotationElement><ns2:annotationElement position="1591"><ns2:displayCharacter>G</ns2:displayCharacter><ns2:description>G 100%</ns2:description><ns2:value>100.0</ns2:value></ns2:annotationElement><ns2:annotationElement position="1592"><ns2:displayCharacter>C</ns2:displayCharacter><ns2:description>C 100%</ns2:description><ns2:value>100.0</ns2:value></ns2:annotationElement><ns2:annotationElement position="1593"><ns2:displayCharacter>T</ns2:displayCharacter><ns2:description>T 100%</ns2:description><ns2:value>100.0</ns2:value></ns2:annotationElement><ns2:annotationElement position="1594"><ns2:displayCharacter>T</ns2:displayCharacter><ns2:description>T 100%</ns2:description><ns2:value>100.0</ns2:value></ns2:annotationElement><ns2:annotationElement position="1595"><ns2:displayCharacter>T</ns2:displayCharacter><ns2:description>T 87%</ns2:description><ns2:value>87.09677</ns2:value></ns2:annotationElement><ns2:annotationElement position="1596"><ns2:displayCharacter>G</ns2:displayCharacter><ns2:description>G 100%</ns2:description><ns2:value>100.0</ns2:value></ns2:annotationElement><ns2:annotationElement position="1597"><ns2:displayCharacter>A</ns2:displayCharacter><ns2:description>A 100%</ns2:description><ns2:value>100.0</ns2:value></ns2:annotationElement><ns2:annotationElement position="1598"><ns2:displayCharacter>G</ns2:displayCharacter><ns2:description>G 100%</ns2:description><ns2:value>100.0</ns2:value></ns2:annotationElement><ns2:annotationElement position="1599"><ns2:displayCharacter>G</ns2:displayCharacter><ns2:description>G 100%</ns2:description><ns2:value>100.0</ns2:value></ns2:annotationElement><ns2:annotationElement position="1600"><ns2:displayCharacter>T</ns2:displayCharacter><ns2:description>T 100%</ns2:description><ns2:value>100.0</ns2:value></ns2:annotationElement><ns2:annotationElement position="1601"><ns2:displayCharacter>T</ns2:displayCharacter><ns2:description>T 100%</ns2:description><ns2:value>100.0</ns2:value></ns2:annotationElement><ns2:annotationElement position="1602"><ns2:displayCharacter>A</ns2:displayCharacter><ns2:description>A 100%</ns2:description><ns2:value>100.0</ns2:value></ns2:annotationElement><ns2:annotationElement position="1603"><ns2:displayCharacter>C</ns2:displayCharacter><ns2:description>C 100%</ns2:description><ns2:value>100.0</ns2:value></ns2:annotationElement><ns2:annotationElement position="1604"><ns2:displayCharacter>A</ns2:displayCharacter><ns2:description>A 100%</ns2:description><ns2:value>100.0</ns2:value></ns2:annotationElement><ns2:annotationElement position="1605"><ns2:displayCharacter>G</ns2:displayCharacter><ns2:description>G 100%</ns2:description><ns2:value>100.0</ns2:value></ns2:annotationElement><ns2:annotationElement position="1606"><ns2:displayCharacter>T</ns2:displayCharacter><ns2:description>T 100%</ns2:description><ns2:value>100.0</ns2:value></ns2:annotationElement><ns2:annotationElement position="1607"><ns2:displayCharacter>C</ns2:displayCharacter><ns2:description>C 100%</ns2:description><ns2:value>100.0</ns2:value></ns2:annotationElement><ns2:annotationElement position="1608"><ns2:displayCharacter>T</ns2:displayCharacter><ns2:description>T 100%</ns2:description><ns2:value>100.0</ns2:value></ns2:annotationElement><ns2:annotationElement position="1609"><ns2:displayCharacter>C</ns2:displayCharacter><ns2:description>C 100%</ns2:description><ns2:value>100.0</ns2:value></ns2:annotationElement><ns2:annotationElement position="1610"><ns2:displayCharacter>A</ns2:displayCharacter><ns2:description>A 100%</ns2:description><ns2:value>100.0</ns2:value></ns2:annotationElement><ns2:annotationElement position="1611"><ns2:displayCharacter>G</ns2:displayCharacter><ns2:description>G 100%</ns2:description><ns2:value>100.0</ns2:value></ns2:annotationElement><ns2:annotationElement position="1612"><ns2:displayCharacter>G</ns2:displayCharacter><ns2:description>G 100%</ns2:description><ns2:value>100.0</ns2:value></ns2:annotationElement><ns2:annotationElement position="1613"><ns2:displayCharacter>G</ns2:displayCharacter><ns2:description>G 100%</ns2:description><ns2:value>100.0</ns2:value></ns2:annotationElement><ns2:annotationElement position="1614"><ns2:displayCharacter>G</ns2:displayCharacter><ns2:description>G 100%</ns2:description><ns2:value>100.0</ns2:value></ns2:annotationElement><ns2:annotationElement position="1615"><ns2:displayCharacter>G</ns2:displayCharacter><ns2:description>G 100%</ns2:description><ns2:value>100.0</ns2:value></ns2:annotationElement><ns2:annotationElement position="1616"><ns2:displayCharacter>G</ns2:displayCharacter><ns2:description>G 94%</ns2:description><ns2:value>93.548386</ns2:value></ns2:annotationElement><ns2:annotationElement position="1617"><ns2:displayCharacter>A</ns2:displayCharacter><ns2:description>A 100%</ns2:description><ns2:value>100.0</ns2:value></ns2:annotationElement><ns2:annotationElement position="1618"><ns2:displayCharacter>G</ns2:displayCharacter><ns2:description>G 100%</ns2:description><ns2:value>100.0</ns2:value></ns2:annotationElement><ns2:annotationElement position="1619"><ns2:displayCharacter>T</ns2:displayCharacter><ns2:description>T 100%</ns2:description><ns2:value>100.0</ns2:value></ns2:annotationElement><ns2:annotationElement position="1620"><ns2:displayCharacter>A</ns2:displayCharacter><ns2:description>A 100%</ns2:description><ns2:value>100.0</ns2:value></ns2:annotationElement><ns2:annotationElement position="1621"><ns2:displayCharacter>C</ns2:displayCharacter><ns2:description>C 100%</ns2:description><ns2:value>100.0</ns2:value></ns2:annotationElement><ns2:annotationElement position="1622"><ns2:displayCharacter>G</ns2:displayCharacter><ns2:description>G 100%</ns2:description><ns2:value>100.0</ns2:value></ns2:annotationElement><ns2:annotationElement position="1623"><ns2:displayCharacter>T</ns2:displayCharacter><ns2:description>T 100%</ns2:description><ns2:value>100.0</ns2:value></ns2:annotationElement><ns2:annotationElement position="1624"><ns2:displayCharacter>T</ns2:displayCharacter><ns2:description>T 100%</ns2:description><ns2:value>100.0</ns2:value></ns2:annotationElement><ns2:annotationElement position="1625"><ns2:displayCharacter>C</ns2:displayCharacter><ns2:description>C 100%</ns2:description><ns2:value>100.0</ns2:value></ns2:annotationElement><ns2:annotationElement position="1626"><ns2:displayCharacter>G</ns2:displayCharacter><ns2:description>G 100%</ns2:description><ns2:value>100.0</ns2:value></ns2:annotationElement><ns2:annotationElement position="1627"><ns2:displayCharacter>C</ns2:displayCharacter><ns2:description>C 100%</ns2:description><ns2:value>100.0</ns2:value></ns2:annotationElement><ns2:annotationElement position="1628"><ns2:displayCharacter>A</ns2:displayCharacter><ns2:description>A 100%</ns2:description><ns2:value>100.0</ns2:value></ns2:annotationElement><ns2:annotationElement position="1629"><ns2:displayCharacter>A</ns2:displayCharacter><ns2:description>A 100%</ns2:description><ns2:value>100.0</ns2:value></ns2:annotationElement><ns2:annotationElement position="1630"><ns2:displayCharacter>G</ns2:displayCharacter><ns2:description>G 100%</ns2:description><ns2:value>100.0</ns2:value></ns2:annotationElement><ns2:annotationElement position="1631"><ns2:displayCharacter>A</ns2:displayCharacter><ns2:description>A 100%</ns2:description><ns2:value>100.0</ns2:value></ns2:annotationElement><ns2:annotationElement position="1632"><ns2:displayCharacter>G</ns2:displayCharacter><ns2:description>G 100%</ns2:description><ns2:value>100.0</ns2:value></ns2:annotationElement><ns2:annotationElement position="1633"><ns2:displayCharacter>T</ns2:displayCharacter><ns2:description>T 100%</ns2:description><ns2:value>100.0</ns2:value></ns2:annotationElement><ns2:annotationElement position="1634"><ns2:displayCharacter>G</ns2:displayCharacter><ns2:description>G 100%</ns2:description><ns2:value>100.0</ns2:value></ns2:annotationElement><ns2:annotationElement position="1635"><ns2:displayCharacter>A</ns2:displayCharacter><ns2:description>A 100%</ns2:description><ns2:value>100.0</ns2:value></ns2:annotationElement><ns2:annotationElement position="1636"><ns2:displayCharacter>A</ns2:displayCharacter><ns2:description>A 100%</ns2:description><ns2:value>100.0</ns2:value></ns2:annotationElement><ns2:annotationElement position="1637"><ns2:displayCharacter>A</ns2:displayCharacter><ns2:description>A 100%</ns2:description><ns2:value>100.0</ns2:value></ns2:annotationElement><ns2:annotationElement position="1638"><ns2:displayCharacter>C</ns2:displayCharacter><ns2:description>C 100%</ns2:description><ns2:value>100.0</ns2:value></ns2:annotationElement><ns2:annotationElement position="1639"><ns2:displayCharacter>T</ns2:displayCharacter><ns2:description>T 100%</ns2:description><ns2:value>100.0</ns2:value></ns2:annotationElement><ns2:annotationElement position="1640"><ns2:displayCharacter>T</ns2:displayCharacter><ns2:description>T 100%</ns2:description><ns2:value>100.0</ns2:value></ns2:annotationElement><ns2:annotationElement position="1641"><ns2:displayCharacter>A</ns2:displayCharacter><ns2:description>A 100%</ns2:description><ns2:value>100.0</ns2:value></ns2:annotationElement><ns2:annotationElement position="1642"><ns2:displayCharacter>A</ns2:displayCharacter><ns2:description>A 100%</ns2:description><ns2:value>100.0</ns2:value></ns2:annotationElement><ns2:annotationElement position="1643"><ns2:displayCharacter>A</ns2:displayCharacter><ns2:description>A 100%</ns2:description><ns2:value>100.0</ns2:value></ns2:annotationElement><ns2:annotationElement position="1644"><ns2:displayCharacter>G</ns2:displayCharacter><ns2:description>G 100%</ns2:description><ns2:value>100.0</ns2:value></ns2:annotationElement><ns2:annotationElement position="1645"><ns2:displayCharacter>A</ns2:displayCharacter><ns2:description>A 100%</ns2:description><ns2:value>100.0</ns2:value></ns2:annotationElement><ns2:annotationElement position="1646"><ns2:displayCharacter>A</ns2:displayCharacter><ns2:description>A 100%</ns2:description><ns2:value>100.0</ns2:value></ns2:annotationElement><ns2:annotationElement position="1647"><ns2:displayCharacter>A</ns2:displayCharacter><ns2:description>A 100%</ns2:description><ns2:value>100.0</ns2:value></ns2:annotationElement><ns2:annotationElement position="1648"><ns2:displayCharacter>T</ns2:displayCharacter><ns2:description>T 100%</ns2:description><ns2:value>100.0</ns2:value></ns2:annotationElement><ns2:annotationElement position="1649"><ns2:displayCharacter>T</ns2:displayCharacter><ns2:description>T 100%</ns2:description><ns2:value>100.0</ns2:value></ns2:annotationElement><ns2:annotationElement position="1650"><ns2:displayCharacter>G</ns2:displayCharacter><ns2:description>G 100%</ns2:description><ns2:value>100.0</ns2:value></ns2:annotationElement><ns2:annotationElement position="1651"><ns2:displayCharacter>A</ns2:displayCharacter><ns2:description>A 100%</ns2:description><ns2:value>100.0</ns2:value></ns2:annotationElement><ns2:annotationElement position="1652"><ns2:displayCharacter>C</ns2:displayCharacter><ns2:description>C 100%</ns2:description><ns2:value>100.0</ns2:value></ns2:annotationElement><ns2:annotationElement position="1653"><ns2:displayCharacter>G</ns2:displayCharacter><ns2:description>G 100%</ns2:description><ns2:value>100.0</ns2:value></ns2:annotationElement><ns2:annotationElement position="1654"><ns2:displayCharacter>G</ns2:displayCharacter><ns2:description>G 100%</ns2:description><ns2:value>100.0</ns2:value></ns2:annotationElement><ns2:annotationElement position="1655"><ns2:displayCharacter>A</ns2:displayCharacter><ns2:description>A 100%</ns2:description><ns2:value>100.0</ns2:value></ns2:annotationElement><ns2:annotationElement position="1656"><ns2:displayCharacter>A</ns2:displayCharacter><ns2:description>A 100%</ns2:description><ns2:value>100.0</ns2:value></ns2:annotationElement><ns2:annotationElement position="1657"><ns2:displayCharacter>T</ns2:displayCharacter><ns2:description>T 100%</ns2:description><ns2:value>100.0</ns2:value></ns2:annotationElement><ns2:annotationElement position="1658"><ns2:displayCharacter>G</ns2:displayCharacter><ns2:description>G 100%</ns2:description><ns2:value>100.0</ns2:value></ns2:annotationElement><ns2:annotationElement position="1659"><ns2:displayCharacter>G</ns2:displayCharacter><ns2:description>G 100%</ns2:description><ns2:value>100.0</ns2:value></ns2:annotationElement><ns2:annotationElement position="1660"><ns2:displayCharacter>C</ns2:displayCharacter><ns2:description>C 100%</ns2:description><ns2:value>100.0</ns2:value></ns2:annotationElement><ns2:annotationElement position="1661"><ns2:displayCharacter>A</ns2:displayCharacter><ns2:description>A 100%</ns2:description><ns2:value>100.0</ns2:value></ns2:annotationElement><ns2:annotationElement position="1662"><ns2:displayCharacter>C</ns2:displayCharacter><ns2:description>C 100%</ns2:description><ns2:value>100.0</ns2:value></ns2:annotationElement><ns2:annotationElement position="1663"><ns2:displayCharacter>C</ns2:displayCharacter><ns2:description>C 100%</ns2:description><ns2:value>100.0</ns2:value></ns2:annotationElement><ns2:annotationElement position="1664"><ns2:displayCharacter>A</ns2:displayCharacter><ns2:description>A 100%</ns2:description><ns2:value>100.0</ns2:value></ns2:annotationElement><ns2:annotationElement position="1665"><ns2:displayCharacter>C</ns2:displayCharacter><ns2:description>C 100%</ns2:description><ns2:value>100.0</ns2:value></ns2:annotationElement><ns2:annotationElement position="1666"><ns2:displayCharacter>A</ns2:displayCharacter><ns2:description>A 100%</ns2:description><ns2:value>100.0</ns2:value></ns2:annotationElement><ns2:annotationElement position="1667"><ns2:displayCharacter>A</ns2:displayCharacter><ns2:description>A 100%</ns2:description><ns2:value>100.0</ns2:value></ns2:annotationElement><ns2:annotationElement position="1668"><ns2:displayCharacter>G</ns2:displayCharacter><ns2:description>G 100%</ns2:description><ns2:value>100.0</ns2:value></ns2:annotationElement><ns2:annotationElement position="1669"><ns2:displayCharacter>A</ns2:displayCharacter><ns2:description>A 100%</ns2:description><ns2:value>100.0</ns2:value></ns2:annotationElement><ns2:annotationElement position="1670"><ns2:displayCharacter>C</ns2:displayCharacter><ns2:description>C 100%</ns2:description><ns2:value>100.0</ns2:value></ns2:annotationElement><ns2:annotationElement position="1671"><ns2:displayCharacter>G</ns2:displayCharacter><ns2:description>G 100%</ns2:description><ns2:value>100.0</ns2:value></ns2:annotationElement><ns2:annotationElement position="1672"><ns2:displayCharacter>T</ns2:displayCharacter><ns2:description>T 100%</ns2:description><ns2:value>100.0</ns2:value></ns2:annotationElement><ns2:annotationElement position="1673"><ns2:displayCharacter>G</ns2:displayCharacter><ns2:description>G 100%</ns2:description><ns2:value>100.0</ns2:value></ns2:annotationElement><ns2:annotationElement position="1674"><ns2:displayCharacter>G</ns2:displayCharacter><ns2:description>G 100%</ns2:description><ns2:value>100.0</ns2:value></ns2:annotationElement><ns2:annotationElement position="1675"><ns2:displayCharacter>A</ns2:displayCharacter><ns2:description>A 100%</ns2:description><ns2:value>100.0</ns2:value></ns2:annotationElement><ns2:annotationElement position="1676"><ns2:displayCharacter>G</ns2:displayCharacter><ns2:description>G 100%</ns2:description><ns2:value>100.0</ns2:value></ns2:annotationElement><ns2:annotationElement position="1677"><ns2:displayCharacter>C</ns2:displayCharacter><ns2:description>C 100%</ns2:description><ns2:value>100.0</ns2:value></ns2:annotationElement><ns2:annotationElement position="1678"><ns2:displayCharacter>G</ns2:displayCharacter><ns2:description>G 100%</ns2:description><ns2:value>100.0</ns2:value></ns2:annotationElement><ns2:annotationElement position="1679"><ns2:displayCharacter>T</ns2:displayCharacter><ns2:description>T 100%</ns2:description><ns2:value>100.0</ns2:value></ns2:annotationElement><ns2:annotationElement position="1680"><ns2:displayCharacter>G</ns2:displayCharacter><ns2:description>G 100%</ns2:description><ns2:value>100.0</ns2:value></ns2:annotationElement><ns2:annotationElement position="1681"><ns2:displayCharacter>C</ns2:displayCharacter><ns2:description>C 100%</ns2:description><ns2:value>100.0</ns2:value></ns2:annotationElement><ns2:annotationElement position="1682"><ns2:displayCharacter>G</ns2:displayCharacter><ns2:description>G 100%</ns2:description><ns2:value>100.0</ns2:value></ns2:annotationElement><ns2:annotationElement position="1683"><ns2:displayCharacter>G</ns2:displayCharacter><ns2:description>G 100%</ns2:description><ns2:value>100.0</ns2:value></ns2:annotationElement><ns2:annotationElement position="1684"><ns2:displayCharacter>T</ns2:displayCharacter><ns2:description>T 100%</ns2:description><ns2:value>100.0</ns2:value></ns2:annotationElement><ns2:annotationElement position="1685"><ns2:displayCharacter>T</ns2:displayCharacter><ns2:description>T 100%</ns2:description><ns2:value>100.0</ns2:value></ns2:annotationElement><ns2:annotationElement position="1686"><ns2:displayCharacter>T</ns2:displayCharacter><ns2:description>T 100%</ns2:description><ns2:value>100.0</ns2:value></ns2:annotationElement><ns2:annotationElement position="1687"><ns2:displayCharacter>A</ns2:displayCharacter><ns2:description>A 100%</ns2:description><ns2:value>100.0</ns2:value></ns2:annotationElement><ns2:annotationElement position="1688"><ns2:displayCharacter>A</ns2:displayCharacter><ns2:description>A 100%</ns2:description><ns2:value>100.0</ns2:value></ns2:annotationElement><ns2:annotationElement position="1689"><ns2:displayCharacter>T</ns2:displayCharacter><ns2:description>T 100%</ns2:description><ns2:value>100.0</ns2:value></ns2:annotationElement><ns2:annotationElement position="1690"><ns2:displayCharacter>T</ns2:displayCharacter><ns2:description>T 100%</ns2:description><ns2:value>100.0</ns2:value></ns2:annotationElement><ns2:annotationElement position="1691"><ns2:displayCharacter>T</ns2:displayCharacter><ns2:description>T 100%</ns2:description><ns2:value>100.0</ns2:value></ns2:annotationElement><ns2:annotationElement position="1692"><ns2:displayCharacter>G</ns2:displayCharacter><ns2:description>G 100%</ns2:description><ns2:value>100.0</ns2:value></ns2:annotationElement><ns2:annotationElement position="1693"><ns2:displayCharacter>A</ns2:displayCharacter><ns2:description>A 100%</ns2:description><ns2:value>100.0</ns2:value></ns2:annotationElement><ns2:annotationElement position="1694"><ns2:displayCharacter>C</ns2:displayCharacter><ns2:description>C 100%</ns2:description><ns2:value>100.0</ns2:value></ns2:annotationElement><ns2:annotationElement position="1695"><ns2:displayCharacter>T</ns2:displayCharacter><ns2:description>T 94%</ns2:description><ns2:value>93.548386</ns2:value></ns2:annotationElement><ns2:annotationElement position="1696"><ns2:displayCharacter>C</ns2:displayCharacter><ns2:description>C 100%</ns2:description><ns2:value>100.0</ns2:value></ns2:annotationElement><ns2:annotationElement position="1697"><ns2:displayCharacter>A</ns2:displayCharacter><ns2:description>A 100%</ns2:description><ns2:value>100.0</ns2:value></ns2:annotationElement><ns2:annotationElement position="1698"><ns2:displayCharacter>A</ns2:displayCharacter><ns2:description>A 100%</ns2:description><ns2:value>100.0</ns2:value></ns2:annotationElement><ns2:annotationElement position="1699"><ns2:displayCharacter>C</ns2:displayCharacter><ns2:description>C 100%</ns2:description><ns2:value>100.0</ns2:value></ns2:annotationElement><ns2:annotationElement position="1700"><ns2:displayCharacter>A</ns2:displayCharacter><ns2:description>A 100%</ns2:description><ns2:value>100.0</ns2:value></ns2:annotationElement><ns2:annotationElement position="1701"><ns2:displayCharacter>C</ns2:displayCharacter><ns2:description>C 100%</ns2:description><ns2:value>100.0</ns2:value></ns2:annotationElement><ns2:annotationElement position="1702"><ns2:displayCharacter>G</ns2:displayCharacter><ns2:description>G 100%</ns2:description><ns2:value>100.0</ns2:value></ns2:annotationElement><ns2:annotationElement position="1703"><ns2:displayCharacter>G</ns2:displayCharacter><ns2:description>G 100%</ns2:description><ns2:value>100.0</ns2:value></ns2:annotationElement><ns2:annotationElement position="1704"><ns2:displayCharacter>G</ns2:displayCharacter><ns2:description>G 100%</ns2:description><ns2:value>100.0</ns2:value></ns2:annotationElement><ns2:annotationElement position="1705"><ns2:displayCharacter>G</ns2:displayCharacter><ns2:description>G 100%</ns2:description><ns2:value>100.0</ns2:value></ns2:annotationElement><ns2:annotationElement position="1706"><ns2:displayCharacter>A</ns2:displayCharacter><ns2:description>A 100%</ns2:description><ns2:value>100.0</ns2:value></ns2:annotationElement><ns2:annotationElement position="1707"><ns2:displayCharacter>A</ns2:displayCharacter><ns2:description>A 100%</ns2:description><ns2:value>100.0</ns2:value></ns2:annotationElement><ns2:annotationElement position="1708"><ns2:displayCharacter>C</ns2:displayCharacter><ns2:description>C 100%</ns2:description><ns2:value>100.0</ns2:value></ns2:annotationElement><ns2:annotationElement position="1709"><ns2:displayCharacter>T</ns2:displayCharacter><ns2:description>T 100%</ns2:description><ns2:value>100.0</ns2:value></ns2:annotationElement><ns2:annotationElement position="1710"><ns2:displayCharacter>T</ns2:displayCharacter><ns2:description>T 100%</ns2:description><ns2:value>100.0</ns2:value></ns2:annotationElement><ns2:annotationElement position="1711"><ns2:displayCharacter>T</ns2:displayCharacter><ns2:description>T 100%</ns2:description><ns2:value>100.0</ns2:value></ns2:annotationElement><ns2:annotationElement position="1712"><ns2:displayCharacter>A</ns2:displayCharacter><ns2:description>A 100%</ns2:description><ns2:value>100.0</ns2:value></ns2:annotationElement><ns2:annotationElement position="1713"><ns2:displayCharacter>C</ns2:displayCharacter><ns2:description>C 3%</ns2:description><ns2:value>3.2258065</ns2:value></ns2:annotationElement><ns2:annotationElement position="1714"><ns2:displayCharacter>C</ns2:displayCharacter><ns2:description>C 100%</ns2:description><ns2:value>100.0</ns2:value></ns2:annotationElement><ns2:annotationElement position="1715"><ns2:displayCharacter>C</ns2:displayCharacter><ns2:description>C 100%</ns2:description><ns2:value>100.0</ns2:value></ns2:annotationElement><ns2:annotationElement position="1716"><ns2:displayCharacter>A</ns2:displayCharacter><ns2:description>A 100%</ns2:description><ns2:value>100.0</ns2:value></ns2:annotationElement><ns2:annotationElement position="1717"><ns2:displayCharacter>G</ns2:displayCharacter><ns2:description>G 100%</ns2:description><ns2:value>100.0</ns2:value></ns2:annotationElement><ns2:annotationElement position="1718"><ns2:displayCharacter>A</ns2:displayCharacter><ns2:description>A 100%</ns2:description><ns2:value>100.0</ns2:value></ns2:annotationElement><ns2:annotationElement position="1719"><ns2:displayCharacter>T</ns2:displayCharacter><ns2:description>T 100%</ns2:description><ns2:value>100.0</ns2:value></ns2:annotationElement><ns2:annotationElement position="1720"><ns2:displayCharacter>C</ns2:displayCharacter><ns2:description>C 100%</ns2:description><ns2:value>100.0</ns2:value></ns2:annotationElement><ns2:annotationElement position="1721"><ns2:displayCharacter>C</ns2:displayCharacter><ns2:description>C 100%</ns2:description><ns2:value>100.0</ns2:value></ns2:annotationElement><ns2:annotationElement position="1722"><ns2:displayCharacter>G</ns2:displayCharacter><ns2:description>G 100%</ns2:description><ns2:value>100.0</ns2:value></ns2:annotationElement><ns2:annotationElement position="1723"><ns2:displayCharacter>G</ns2:displayCharacter><ns2:description>G 100%</ns2:description><ns2:value>100.0</ns2:value></ns2:annotationElement><ns2:annotationElement position="1724"><ns2:displayCharacter>A</ns2:displayCharacter><ns2:description>A 100%</ns2:description><ns2:value>100.0</ns2:value></ns2:annotationElement><ns2:annotationElement position="1725"><ns2:displayCharacter>C</ns2:displayCharacter><ns2:description>C 100%</ns2:description><ns2:value>100.0</ns2:value></ns2:annotationElement><ns2:annotationElement position="1726"><ns2:displayCharacter>A</ns2:displayCharacter><ns2:description>A 100%</ns2:description><ns2:value>100.0</ns2:value></ns2:annotationElement><ns2:annotationElement position="1727"><ns2:displayCharacter>G</ns2:displayCharacter><ns2:description>G 100%</ns2:description><ns2:value>100.0</ns2:value></ns2:annotationElement><ns2:annotationElement position="1728"><ns2:displayCharacter>G</ns2:displayCharacter><ns2:description>G 100%</ns2:description><ns2:value>100.0</ns2:value></ns2:annotationElement><ns2:annotationElement position="1729"><ns2:displayCharacter>A</ns2:displayCharacter><ns2:description>A 52%</ns2:description><ns2:value>51.612904</ns2:value></ns2:annotationElement><ns2:annotationElement position="1730"><ns2:displayCharacter>T</ns2:displayCharacter><ns2:description>T 100%</ns2:description><ns2:value>100.0</ns2:value></ns2:annotationElement><ns2:annotationElement position="1731"><ns2:displayCharacter>G</ns2:displayCharacter><ns2:description>G 100%</ns2:description><ns2:value>100.0</ns2:value></ns2:annotationElement><ns2:annotationElement position="1732"><ns2:displayCharacter>A</ns2:displayCharacter><ns2:description>A 100%</ns2:description><ns2:value>100.0</ns2:value></ns2:annotationElement><ns2:annotationElement position="1733"><ns2:displayCharacter>G</ns2:displayCharacter><ns2:description>G 100%</ns2:description><ns2:value>100.0</ns2:value></ns2:annotationElement><ns2:annotationElement position="1734"><ns2:displayCharacter>G</ns2:displayCharacter><ns2:description>G 100%</ns2:description><ns2:value>100.0</ns2:value></ns2:annotationElement><ns2:annotationElement position="1735"><ns2:displayCharacter>A</ns2:displayCharacter><ns2:description>A 100%</ns2:description><ns2:value>100.0</ns2:value></ns2:annotationElement><ns2:annotationElement position="1736"><ns2:displayCharacter>T</ns2:displayCharacter><ns2:description>T 100%</ns2:description><ns2:value>100.0</ns2:value></ns2:annotationElement><ns2:annotationElement position="1737"><ns2:displayCharacter>T</ns2:displayCharacter><ns2:description>T 97%</ns2:description><ns2:value>96.77419</ns2:value></ns2:annotationElement><ns2:annotationElement position="1738"><ns2:displayCharacter>G</ns2:displayCharacter><ns2:description>G 100%</ns2:description><ns2:value>100.0</ns2:value></ns2:annotationElement><ns2:annotationElement position="1739"><ns2:displayCharacter>A</ns2:displayCharacter><ns2:description>A 100%</ns2:description><ns2:value>100.0</ns2:value></ns2:annotationElement><ns2:annotationElement position="1740"><ns2:displayCharacter>C</ns2:displayCharacter><ns2:description>C 100%</ns2:description><ns2:value>100.0</ns2:value></ns2:annotationElement><ns2:annotationElement position="1741"><ns2:displayCharacter>A</ns2:displayCharacter><ns2:description>A 100%</ns2:description><ns2:value>100.0</ns2:value></ns2:annotationElement><ns2:annotationElement position="1742"><ns2:displayCharacter>G</ns2:displayCharacter><ns2:description>G 100%</ns2:description><ns2:value>100.0</ns2:value></ns2:annotationElement><ns2:annotationElement position="1743"><ns2:displayCharacter>A</ns2:displayCharacter><ns2:description>A 100%</ns2:description><ns2:value>100.0</ns2:value></ns2:annotationElement><ns2:annotationElement position="1744"><ns2:displayCharacter>T</ns2:displayCharacter><ns2:description>T 100%</ns2:description><ns2:value>100.0</ns2:value></ns2:annotationElement><ns2:annotationElement position="1745"><ns2:displayCharacter>T</ns2:displayCharacter><ns2:description>T 87%</ns2:description><ns2:value>87.09677</ns2:value></ns2:annotationElement><ns2:annotationElement position="1746"><ns2:displayCharacter>G</ns2:displayCharacter><ns2:description>G 100%</ns2:description><ns2:value>100.0</ns2:value></ns2:annotationElement><ns2:annotationElement position="1747"><ns2:displayCharacter>A</ns2:displayCharacter><ns2:description>A 100%</ns2:description><ns2:value>100.0</ns2:value></ns2:annotationElement><ns2:annotationElement position="1748"><ns2:displayCharacter>G</ns2:displayCharacter><ns2:description>G 100%</ns2:description><ns2:value>100.0</ns2:value></ns2:annotationElement><ns2:annotationElement position="1749"><ns2:displayCharacter>T</ns2:displayCharacter><ns2:description>T 100%</ns2:description><ns2:value>100.0</ns2:value></ns2:annotationElement><ns2:annotationElement position="1750"><ns2:displayCharacter>G</ns2:displayCharacter><ns2:description>G 100%</ns2:description><ns2:value>100.0</ns2:value></ns2:annotationElement><ns2:annotationElement position="1751"><ns2:displayCharacter>T</ns2:displayCharacter><ns2:description>T 100%</ns2:description><ns2:value>100.0</ns2:value></ns2:annotationElement><ns2:annotationElement position="1752"><ns2:displayCharacter>T</ns2:displayCharacter><ns2:description>T 100%</ns2:description><ns2:value>100.0</ns2:value></ns2:annotationElement><ns2:annotationElement position="1753"><ns2:displayCharacter>C</ns2:displayCharacter><ns2:description>C 100%</ns2:description><ns2:value>100.0</ns2:value></ns2:annotationElement><ns2:annotationElement position="1754"><ns2:displayCharacter>T</ns2:displayCharacter><ns2:description>T 100%</ns2:description><ns2:value>100.0</ns2:value></ns2:annotationElement><ns2:annotationElement position="1755"><ns2:displayCharacter>T</ns2:displayCharacter><ns2:description>T 100%</ns2:description><ns2:value>100.0</ns2:value></ns2:annotationElement><ns2:annotationElement position="1756"><ns2:displayCharacter>T</ns2:displayCharacter><ns2:description>T 100%</ns2:description><ns2:value>100.0</ns2:value></ns2:annotationElement><ns2:annotationElement position="1757"><ns2:displayCharacter>C</ns2:displayCharacter><ns2:description>C 100%</ns2:description><ns2:value>100.0</ns2:value></ns2:annotationElement><ns2:annotationElement position="1758"><ns2:displayCharacter>T</ns2:displayCharacter><ns2:description>T 100%</ns2:description><ns2:value>100.0</ns2:value></ns2:annotationElement><ns2:annotationElement position="1759"><ns2:displayCharacter>C</ns2:displayCharacter><ns2:description>C 100%</ns2:description><ns2:value>100.0</ns2:value></ns2:annotationElement><ns2:annotationElement position="1760"><ns2:displayCharacter>G</ns2:displayCharacter><ns2:description>G 100%</ns2:description><ns2:value>100.0</ns2:value></ns2:annotationElement><ns2:annotationElement position="1761"><ns2:displayCharacter>A</ns2:displayCharacter><ns2:description>A 100%</ns2:description><ns2:value>100.0</ns2:value></ns2:annotationElement><ns2:annotationElement position="1762"><ns2:displayCharacter>T</ns2:displayCharacter><ns2:description>T 100%</ns2:description><ns2:value>100.0</ns2:value></ns2:annotationElement><ns2:annotationElement position="1763"><ns2:displayCharacter>T</ns2:displayCharacter><ns2:description>T 52%</ns2:description><ns2:value>51.612904</ns2:value></ns2:annotationElement><ns2:annotationElement position="1764"><ns2:displayCharacter>C</ns2:displayCharacter><ns2:description>C 100%</ns2:description><ns2:value>100.0</ns2:value></ns2:annotationElement><ns2:annotationElement position="1765"><ns2:displayCharacter>C</ns2:displayCharacter><ns2:description>C 100%</ns2:description><ns2:value>100.0</ns2:value></ns2:annotationElement><ns2:annotationElement position="1766"><ns2:displayCharacter>C</ns2:displayCharacter><ns2:description>C 100%</ns2:description><ns2:value>100.0</ns2:value></ns2:annotationElement><ns2:annotationElement position="1767"><ns2:displayCharacter>T</ns2:displayCharacter><ns2:description>T 100%</ns2:description><ns2:value>100.0</ns2:value></ns2:annotationElement><ns2:annotationElement position="1768"><ns2:displayCharacter>G</ns2:displayCharacter><ns2:description>G 100%</ns2:description><ns2:value>100.0</ns2:value></ns2:annotationElement><ns2:annotationElement position="1769"><ns2:displayCharacter>A</ns2:displayCharacter><ns2:description>A 100%</ns2:description><ns2:value>100.0</ns2:value></ns2:annotationElement><ns2:annotationElement position="1770"><ns2:displayCharacter>A</ns2:displayCharacter><ns2:description>A 100%</ns2:description><ns2:value>100.0</ns2:value></ns2:annotationElement><ns2:annotationElement position="1771"><ns2:displayCharacter>T</ns2:displayCharacter><ns2:description>T 100%</ns2:description><ns2:value>100.0</ns2:value></ns2:annotationElement><ns2:annotationElement position="1772"><ns2:displayCharacter>G</ns2:displayCharacter><ns2:description>G 100%</ns2:description><ns2:value>100.0</ns2:value></ns2:annotationElement><ns2:annotationElement position="1773"><ns2:displayCharacter>G</ns2:displayCharacter><ns2:description>G 100%</ns2:description><ns2:value>100.0</ns2:value></ns2:annotationElement><ns2:annotationElement position="1774"><ns2:displayCharacter>T</ns2:displayCharacter><ns2:description>T 100%</ns2:description><ns2:value>100.0</ns2:value></ns2:annotationElement><ns2:annotationElement position="1775"><ns2:displayCharacter>G</ns2:displayCharacter><ns2:description>G 100%</ns2:description><ns2:value>100.0</ns2:value></ns2:annotationElement><ns2:annotationElement position="1776"><ns2:displayCharacter>G</ns2:displayCharacter><ns2:description>G 100%</ns2:description><ns2:value>100.0</ns2:value></ns2:annotationElement><ns2:annotationElement position="1777"><ns2:displayCharacter>T</ns2:displayCharacter><ns2:description>T 100%</ns2:description><ns2:value>100.0</ns2:value></ns2:annotationElement><ns2:annotationElement position="1778"><ns2:displayCharacter>G</ns2:displayCharacter><ns2:description>G 100%</ns2:description><ns2:value>100.0</ns2:value></ns2:annotationElement><ns2:annotationElement position="1779"><ns2:displayCharacter>C</ns2:displayCharacter><ns2:description>C 100%</ns2:description><ns2:value>100.0</ns2:value></ns2:annotationElement><ns2:annotationElement position="1780"><ns2:displayCharacter>A</ns2:displayCharacter><ns2:description>A 100%</ns2:description><ns2:value>100.0</ns2:value></ns2:annotationElement><ns2:annotationElement position="1781"><ns2:displayCharacter>T</ns2:displayCharacter><ns2:description>T 100%</ns2:description><ns2:value>100.0</ns2:value></ns2:annotationElement><ns2:annotationElement position="1782"><ns2:displayCharacter>G</ns2:displayCharacter><ns2:description>G 100%</ns2:description><ns2:value>100.0</ns2:value></ns2:annotationElement><ns2:annotationElement position="1783"><ns2:displayCharacter>G</ns2:displayCharacter><ns2:description>G 100%</ns2:description><ns2:value>100.0</ns2:value></ns2:annotationElement><ns2:annotationElement position="1784"><ns2:displayCharacter>C</ns2:displayCharacter><ns2:description>C 100%</ns2:description><ns2:value>100.0</ns2:value></ns2:annotationElement><ns2:annotationElement position="1785"><ns2:displayCharacter>C</ns2:displayCharacter><ns2:description>C 100%</ns2:description><ns2:value>100.0</ns2:value></ns2:annotationElement><ns2:annotationElement position="1786"><ns2:displayCharacter>G</ns2:displayCharacter><ns2:description>G 100%</ns2:description><ns2:value>100.0</ns2:value></ns2:annotationElement><ns2:annotationElement position="1787"><ns2:displayCharacter>C</ns2:displayCharacter><ns2:description>C 100%</ns2:description><ns2:value>100.0</ns2:value></ns2:annotationElement><ns2:annotationElement position="1788"><ns2:displayCharacter>T</ns2:displayCharacter><ns2:description>T 100%</ns2:description><ns2:value>100.0</ns2:value></ns2:annotationElement><ns2:annotationElement position="1789"><ns2:displayCharacter>T</ns2:displayCharacter><ns2:description>T 100%</ns2:description><ns2:value>100.0</ns2:value></ns2:annotationElement><ns2:annotationElement position="1790"><ns2:displayCharacter>T</ns2:displayCharacter><ns2:description>T 100%</ns2:description><ns2:value>100.0</ns2:value></ns2:annotationElement><ns2:annotationElement position="1791"><ns2:displayCharacter>T</ns2:displayCharacter><ns2:description>T 100%</ns2:description><ns2:value>100.0</ns2:value></ns2:annotationElement><ns2:annotationElement position="1792"><ns2:displayCharacter>G</ns2:displayCharacter><ns2:description>G 100%</ns2:description><ns2:value>100.0</ns2:value></ns2:annotationElement><ns2:annotationElement position="1793"><ns2:displayCharacter>G</ns2:displayCharacter><ns2:description>G 100%</ns2:description><ns2:value>100.0</ns2:value></ns2:annotationElement><ns2:annotationElement position="1794"><ns2:displayCharacter>T</ns2:displayCharacter><ns2:description>T 100%</ns2:description><ns2:value>100.0</ns2:value></ns2:annotationElement><ns2:annotationElement position="1795"><ns2:displayCharacter>C</ns2:displayCharacter><ns2:description>C 100%</ns2:description><ns2:value>100.0</ns2:value></ns2:annotationElement><ns2:annotationElement position="1796"><ns2:displayCharacter>G</ns2:displayCharacter><ns2:description>G 100%</ns2:description><ns2:value>100.0</ns2:value></ns2:annotationElement><ns2:annotationElement position="1797"><ns2:displayCharacter>G</ns2:displayCharacter><ns2:description>G 100%</ns2:description><ns2:value>100.0</ns2:value></ns2:annotationElement><ns2:annotationElement position="1798"><ns2:displayCharacter>T</ns2:displayCharacter><ns2:description>T 100%</ns2:description><ns2:value>100.0</ns2:value></ns2:annotationElement><ns2:annotationElement position="1799"><ns2:displayCharacter>G</ns2:displayCharacter><ns2:description>G 100%</ns2:description><ns2:value>100.0</ns2:value></ns2:annotationElement><ns2:annotationElement position="1800"><ns2:displayCharacter>G</ns2:displayCharacter><ns2:description>G 100%</ns2:description><ns2:value>100.0</ns2:value></ns2:annotationElement><ns2:annotationElement position="1801"><ns2:displayCharacter>A</ns2:displayCharacter><ns2:description>A 100%</ns2:description><ns2:value>100.0</ns2:value></ns2:annotationElement><ns2:annotationElement position="1802"><ns2:displayCharacter>G</ns2:displayCharacter><ns2:description>G 100%</ns2:description><ns2:value>100.0</ns2:value></ns2:annotationElement><ns2:annotationElement position="1803"><ns2:displayCharacter>T</ns2:displayCharacter><ns2:description>T 100%</ns2:description><ns2:value>100.0</ns2:value></ns2:annotationElement><ns2:annotationElement position="1804"><ns2:displayCharacter>G</ns2:displayCharacter><ns2:description>G 100%</ns2:description><ns2:value>100.0</ns2:value></ns2:annotationElement><ns2:annotationElement position="1805"><ns2:displayCharacter>A</ns2:displayCharacter><ns2:description>A 100%</ns2:description><ns2:value>100.0</ns2:value></ns2:annotationElement><ns2:annotationElement position="1806"><ns2:displayCharacter>T</ns2:displayCharacter><ns2:description>T 100%</ns2:description><ns2:value>100.0</ns2:value></ns2:annotationElement><ns2:annotationElement position="1807"><ns2:displayCharacter>T</ns2:displayCharacter><ns2:description>T 100%</ns2:description><ns2:value>100.0</ns2:value></ns2:annotationElement><ns2:annotationElement position="1808"><ns2:displayCharacter>T</ns2:displayCharacter><ns2:description>T 100%</ns2:description><ns2:value>100.0</ns2:value></ns2:annotationElement><ns2:annotationElement position="1809"><ns2:displayCharacter>G</ns2:displayCharacter><ns2:description>G 100%</ns2:description><ns2:value>100.0</ns2:value></ns2:annotationElement><ns2:annotationElement position="1810"><ns2:displayCharacter>T</ns2:displayCharacter><ns2:description>T 100%</ns2:description><ns2:value>100.0</ns2:value></ns2:annotationElement><ns2:annotationElement position="1811"><ns2:displayCharacter>T</ns2:displayCharacter><ns2:description>T 100%</ns2:description><ns2:value>100.0</ns2:value></ns2:annotationElement><ns2:annotationElement position="1812"><ns2:displayCharacter>T</ns2:displayCharacter><ns2:description>T 100%</ns2:description><ns2:value>100.0</ns2:value></ns2:annotationElement><ns2:annotationElement position="1813"><ns2:displayCharacter>G</ns2:displayCharacter><ns2:description>G 100%</ns2:description><ns2:value>100.0</ns2:value></ns2:annotationElement><ns2:annotationElement position="1814"><ns2:displayCharacter>G</ns2:displayCharacter><ns2:description>G 100%</ns2:description><ns2:value>100.0</ns2:value></ns2:annotationElement><ns2:annotationElement position="1815"><ns2:displayCharacter>T</ns2:displayCharacter><ns2:description>T 100%</ns2:description><ns2:value>100.0</ns2:value></ns2:annotationElement><ns2:annotationElement position="1816"><ns2:displayCharacter>T</ns2:displayCharacter><ns2:description>T 100%</ns2:description><ns2:value>100.0</ns2:value></ns2:annotationElement><ns2:annotationElement position="1817"><ns2:displayCharacter>G</ns2:displayCharacter><ns2:description>G 100%</ns2:description><ns2:value>100.0</ns2:value></ns2:annotationElement><ns2:annotationElement position="1818"><ns2:displayCharacter>A</ns2:displayCharacter><ns2:description>A 100%</ns2:description><ns2:value>100.0</ns2:value></ns2:annotationElement><ns2:annotationElement position="1819"><ns2:displayCharacter>T</ns2:displayCharacter><ns2:description>T 100%</ns2:description><ns2:value>100.0</ns2:value></ns2:annotationElement><ns2:annotationElement position="1820"><ns2:displayCharacter>T</ns2:displayCharacter><ns2:description>T 100%</ns2:description><ns2:value>100.0</ns2:value></ns2:annotationElement><ns2:annotationElement position="1821"><ns2:displayCharacter>C</ns2:displayCharacter><ns2:description>C 100%</ns2:description><ns2:value>100.0</ns2:value></ns2:annotationElement><ns2:annotationElement position="1822"><ns2:displayCharacter>C</ns2:displayCharacter><ns2:description>C 100%</ns2:description><ns2:value>100.0</ns2:value></ns2:annotationElement><ns2:annotationElement position="1823"><ns2:displayCharacter>G</ns2:displayCharacter><ns2:description>G 100%</ns2:description><ns2:value>100.0</ns2:value></ns2:annotationElement><ns2:annotationElement position="1824"><ns2:displayCharacter>T</ns2:displayCharacter><ns2:description>T 100%</ns2:description><ns2:value>100.0</ns2:value></ns2:annotationElement><ns2:annotationElement position="1825"><ns2:displayCharacter>C</ns2:displayCharacter><ns2:description>C 100%</ns2:description><ns2:value>100.0</ns2:value></ns2:annotationElement><ns2:annotationElement position="1826"><ns2:displayCharacter>A</ns2:displayCharacter><ns2:description>A 100%</ns2:description><ns2:value>100.0</ns2:value></ns2:annotationElement><ns2:annotationElement position="1827"><ns2:displayCharacter>A</ns2:displayCharacter><ns2:description>A 100%</ns2:description><ns2:value>100.0</ns2:value></ns2:annotationElement><ns2:annotationElement position="1828"><ns2:displayCharacter>C</ns2:displayCharacter><ns2:description>C 100%</ns2:description><ns2:value>100.0</ns2:value></ns2:annotationElement><ns2:annotationElement position="1829"><ns2:displayCharacter>G</ns2:displayCharacter><ns2:description>G 100%</ns2:description><ns2:value>100.0</ns2:value></ns2:annotationElement><ns2:annotationElement position="1830"><ns2:displayCharacter>G</ns2:displayCharacter><ns2:description>G 100%</ns2:description><ns2:value>100.0</ns2:value></ns2:annotationElement><ns2:annotationElement position="1831"><ns2:displayCharacter>A</ns2:displayCharacter><ns2:description>A 100%</ns2:description><ns2:value>100.0</ns2:value></ns2:annotationElement><ns2:annotationElement position="1832"><ns2:displayCharacter>C</ns2:displayCharacter><ns2:description>C 100%</ns2:description><ns2:value>100.0</ns2:value></ns2:annotationElement><ns2:annotationElement position="1833"><ns2:displayCharacter>G</ns2:displayCharacter><ns2:description>G 100%</ns2:description><ns2:value>100.0</ns2:value></ns2:annotationElement><ns2:annotationElement position="1834"><ns2:displayCharacter>A</ns2:displayCharacter><ns2:description>A 100%</ns2:description><ns2:value>100.0</ns2:value></ns2:annotationElement><ns2:annotationElement position="1835"><ns2:displayCharacter>G</ns2:displayCharacter><ns2:description>G 100%</ns2:description><ns2:value>100.0</ns2:value></ns2:annotationElement><ns2:annotationElement position="1836"><ns2:displayCharacter>A</ns2:displayCharacter><ns2:description>A 100%</ns2:description><ns2:value>100.0</ns2:value></ns2:annotationElement><ns2:annotationElement position="1837"><ns2:displayCharacter>T</ns2:displayCharacter><ns2:description>T 100%</ns2:description><ns2:value>100.0</ns2:value></ns2:annotationElement><ns2:annotationElement position="1838"><ns2:displayCharacter>C</ns2:displayCharacter><ns2:description>C 100%</ns2:description><ns2:value>100.0</ns2:value></ns2:annotationElement><ns2:annotationElement position="1839"><ns2:displayCharacter>C</ns2:displayCharacter><ns2:description>C 100%</ns2:description><ns2:value>100.0</ns2:value></ns2:annotationElement><ns2:annotationElement position="1840"><ns2:displayCharacter>A</ns2:displayCharacter><ns2:description>A 100%</ns2:description><ns2:value>100.0</ns2:value></ns2:annotationElement><ns2:annotationElement position="1841"><ns2:displayCharacter>A</ns2:displayCharacter><ns2:description>A 74%</ns2:description><ns2:value>74.19355</ns2:value></ns2:annotationElement><ns2:annotationElement position="1842"><ns2:displayCharacter>G</ns2:displayCharacter><ns2:description>G 100%</ns2:description><ns2:value>100.0</ns2:value></ns2:annotationElement><ns2:annotationElement position="1843"><ns2:displayCharacter>C</ns2:displayCharacter><ns2:description>C 100%</ns2:description><ns2:value>100.0</ns2:value></ns2:annotationElement><ns2:annotationElement position="1844"><ns2:displayCharacter>T</ns2:displayCharacter><ns2:description>T 74%</ns2:description><ns2:value>74.19355</ns2:value></ns2:annotationElement><ns2:annotationElement position="1845"><ns2:displayCharacter>G</ns2:displayCharacter><ns2:description>G 100%</ns2:description><ns2:value>100.0</ns2:value></ns2:annotationElement><ns2:annotationElement position="1846"><ns2:displayCharacter>C</ns2:displayCharacter><ns2:description>C 100%</ns2:description><ns2:value>100.0</ns2:value></ns2:annotationElement><ns2:annotationElement position="1847"><ns2:displayCharacter>C</ns2:displayCharacter><ns2:description>C 100%</ns2:description><ns2:value>100.0</ns2:value></ns2:annotationElement><ns2:annotationElement position="1848"><ns2:displayCharacter>C</ns2:displayCharacter><ns2:description>C 100%</ns2:description><ns2:value>100.0</ns2:value></ns2:annotationElement><ns2:annotationElement position="1849"><ns2:displayCharacter>A</ns2:displayCharacter><ns2:description>A 100%</ns2:description><ns2:value>100.0</ns2:value></ns2:annotationElement><ns2:annotationElement position="1850"><ns2:displayCharacter>G</ns2:displayCharacter><ns2:description>G 97%</ns2:description><ns2:value>96.77419</ns2:value></ns2:annotationElement><ns2:annotationElement position="1851"><ns2:displayCharacter>T</ns2:displayCharacter><ns2:description>T 100%</ns2:description><ns2:value>100.0</ns2:value></ns2:annotationElement><ns2:annotationElement position="1852"><ns2:displayCharacter>A</ns2:displayCharacter><ns2:description>A 100%</ns2:description><ns2:value>100.0</ns2:value></ns2:annotationElement><ns2:annotationElement position="1853"><ns2:displayCharacter>G</ns2:displayCharacter><ns2:description>G 100%</ns2:description><ns2:value>100.0</ns2:value></ns2:annotationElement><ns2:annotationElement position="1854"><ns2:displayCharacter>A</ns2:displayCharacter><ns2:description>A 52%</ns2:description><ns2:value>51.612904</ns2:value></ns2:annotationElement><ns2:annotationElement position="1855"><ns2:displayCharacter>A</ns2:displayCharacter><ns2:description>A 58%</ns2:description><ns2:value>58.064518</ns2:value></ns2:annotationElement><ns2:annotationElement position="1856"><ns2:displayCharacter>T</ns2:displayCharacter><ns2:description>T 58%</ns2:description><ns2:value>58.064518</ns2:value></ns2:annotationElement><ns2:annotationElement position="1857"><ns2:displayCharacter>T</ns2:displayCharacter><ns2:description>T 58%</ns2:description><ns2:value>58.064518</ns2:value></ns2:annotationElement><ns2:annotationElement position="1858"><ns2:displayCharacter>C</ns2:displayCharacter><ns2:description>C 100%</ns2:description><ns2:value>100.0</ns2:value></ns2:annotationElement><ns2:annotationElement position="1859"><ns2:displayCharacter>A</ns2:displayCharacter><ns2:description>A 81%</ns2:description><ns2:value>80.645164</ns2:value></ns2:annotationElement><ns2:annotationElement position="1860"><ns2:displayCharacter>G</ns2:displayCharacter><ns2:description>G 97%</ns2:description><ns2:value>96.77419</ns2:value></ns2:annotationElement><ns2:annotationElement position="1861"><ns2:displayCharacter>A</ns2:displayCharacter><ns2:description>A 58%</ns2:description><ns2:value>58.064518</ns2:value></ns2:annotationElement><ns2:annotationElement position="1862"><ns2:displayCharacter>A</ns2:displayCharacter><ns2:description>A 100%</ns2:description><ns2:value>100.0</ns2:value></ns2:annotationElement><ns2:annotationElement position="1863"><ns2:displayCharacter>T</ns2:displayCharacter><ns2:description>T 100%</ns2:description><ns2:value>100.0</ns2:value></ns2:annotationElement><ns2:annotationElement position="1864"><ns2:displayCharacter>T</ns2:displayCharacter><ns2:description>T 74%</ns2:description><ns2:value>74.19355</ns2:value></ns2:annotationElement><ns2:annotationElement position="1865"><ns2:displayCharacter>G</ns2:displayCharacter><ns2:description>G 74%</ns2:description><ns2:value>74.19355</ns2:value></ns2:annotationElement><ns2:annotationElement position="1866"><ns2:displayCharacter>C</ns2:displayCharacter><ns2:description>C 65%</ns2:description><ns2:value>64.51613</ns2:value></ns2:annotationElement><ns2:annotationElement position="1867"><ns2:displayCharacter>C</ns2:displayCharacter><ns2:description>C 74%</ns2:description><ns2:value>74.19355</ns2:value></ns2:annotationElement><ns2:annotationElement position="1868"><ns2:displayCharacter>C</ns2:displayCharacter><ns2:description>C 100%</ns2:description><ns2:value>100.0</ns2:value></ns2:annotationElement><ns2:annotationElement position="1869"><ns2:displayCharacter>A</ns2:displayCharacter><ns2:description>A 100%</ns2:description><ns2:value>100.0</ns2:value></ns2:annotationElement><ns2:annotationElement position="1870"><ns2:displayCharacter>T</ns2:displayCharacter><ns2:description>T 58%</ns2:description><ns2:value>58.064518</ns2:value></ns2:annotationElement><ns2:annotationElement position="1871"><ns2:displayCharacter>A</ns2:displayCharacter><ns2:description>A 100%</ns2:description><ns2:value>100.0</ns2:value></ns2:annotationElement><ns2:annotationElement position="1872"><ns2:displayCharacter>G</ns2:displayCharacter><ns2:description>G 84%</ns2:description><ns2:value>83.870964</ns2:value></ns2:annotationElement><ns2:annotationElement position="1873"><ns2:displayCharacter>G</ns2:displayCharacter><ns2:description>G 71%</ns2:description><ns2:value>70.96774</ns2:value></ns2:annotationElement><ns2:annotationElement position="1874"><ns2:displayCharacter>A</ns2:displayCharacter><ns2:description>A 84%</ns2:description><ns2:value>83.870964</ns2:value></ns2:annotationElement><ns2:annotationElement position="1875"><ns2:displayCharacter>T</ns2:displayCharacter><ns2:description>T 58%</ns2:description><ns2:value>58.064518</ns2:value></ns2:annotationElement><ns2:annotationElement position="1876"><ns2:displayCharacter>A</ns2:displayCharacter><ns2:description>A 100%</ns2:description><ns2:value>100.0</ns2:value></ns2:annotationElement><ns2:annotationElement position="1877"><ns2:displayCharacter>G</ns2:displayCharacter><ns2:description>G 84%</ns2:description><ns2:value>83.870964</ns2:value></ns2:annotationElement><ns2:annotationElement position="1878"><ns2:displayCharacter>C</ns2:displayCharacter><ns2:description>C 84%</ns2:description><ns2:value>83.870964</ns2:value></ns2:annotationElement><ns2:annotationElement position="1879"><ns2:displayCharacter>A</ns2:displayCharacter><ns2:description>A 77%</ns2:description><ns2:value>77.41936</ns2:value></ns2:annotationElement><ns2:annotationElement position="1880"><ns2:displayCharacter>A</ns2:displayCharacter><ns2:description>A 58%</ns2:description><ns2:value>58.064518</ns2:value></ns2:annotationElement><ns2:annotationElement position="1881"><ns2:displayCharacter>A</ns2:displayCharacter><ns2:description>A 65%</ns2:description><ns2:value>64.51613</ns2:value></ns2:annotationElement><ns2:annotationElement position="1882"><ns2:displayCharacter>C</ns2:displayCharacter><ns2:description>C 61%</ns2:description><ns2:value>61.29032</ns2:value></ns2:annotationElement><ns2:annotationElement position="1883"><ns2:displayCharacter>T</ns2:displayCharacter><ns2:description>T 65%</ns2:description><ns2:value>64.51613</ns2:value></ns2:annotationElement><ns2:annotationElement position="1884"><ns2:displayCharacter>C</ns2:displayCharacter><ns2:description>C 74%</ns2:description><ns2:value>74.19355</ns2:value></ns2:annotationElement><ns2:annotationElement position="1885"><ns2:displayCharacter>A</ns2:displayCharacter><ns2:description>A 52%</ns2:description><ns2:value>51.612904</ns2:value></ns2:annotationElement><ns2:annotationElement position="1886"><ns2:displayCharacter>T</ns2:displayCharacter><ns2:description>T 68%</ns2:description><ns2:value>67.741936</ns2:value></ns2:annotationElement><ns2:annotationElement position="1887"><ns2:displayCharacter>C</ns2:displayCharacter><ns2:description>C 71%</ns2:description><ns2:value>70.96774</ns2:value></ns2:annotationElement><ns2:annotationElement position="1888"><ns2:displayCharacter>G</ns2:displayCharacter><ns2:description>G 74%</ns2:description><ns2:value>74.19355</ns2:value></ns2:annotationElement><ns2:annotationElement position="1889"><ns2:displayCharacter>G</ns2:displayCharacter><ns2:description>G 61%</ns2:description><ns2:value>61.29032</ns2:value></ns2:annotationElement><ns2:annotationElement position="1890"><ns2:displayCharacter>C</ns2:displayCharacter><ns2:description>C 74%</ns2:description><ns2:value>74.19355</ns2:value></ns2:annotationElement><ns2:annotationElement position="1891"><ns2:displayCharacter>G</ns2:displayCharacter><ns2:description>G 100%</ns2:description><ns2:value>100.0</ns2:value></ns2:annotationElement><ns2:annotationElement position="1892"><ns2:displayCharacter>G</ns2:displayCharacter><ns2:description>G 87%</ns2:description><ns2:value>87.09677</ns2:value></ns2:annotationElement><ns2:annotationElement position="1893"><ns2:displayCharacter>G</ns2:displayCharacter><ns2:description>G 90%</ns2:description><ns2:value>90.32258</ns2:value></ns2:annotationElement><ns2:annotationElement position="1894"><ns2:displayCharacter>T</ns2:displayCharacter><ns2:description>T 58%</ns2:description><ns2:value>58.064518</ns2:value></ns2:annotationElement><ns2:annotationElement position="1895"><ns2:displayCharacter>G</ns2:displayCharacter><ns2:description>G 13%</ns2:description><ns2:value>12.903226</ns2:value></ns2:annotationElement><ns2:annotationElement position="1896"><ns2:displayCharacter>G</ns2:displayCharacter><ns2:description>G 13%</ns2:description><ns2:value>12.903226</ns2:value></ns2:annotationElement><ns2:annotationElement position="1897"><ns2:displayCharacter>A</ns2:displayCharacter><ns2:description>A 16%</ns2:description><ns2:value>16.129032</ns2:value></ns2:annotationElement><ns2:annotationElement position="1898"><ns2:displayCharacter>T</ns2:displayCharacter><ns2:description>T 13%</ns2:description><ns2:value>12.903226</ns2:value></ns2:annotationElement><ns2:annotationElement position="1899"><ns2:displayCharacter>T</ns2:displayCharacter><ns2:description>T 16%</ns2:description><ns2:value>16.129032</ns2:value></ns2:annotationElement><ns2:annotationElement position="1900"><ns2:displayCharacter>T</ns2:displayCharacter><ns2:description>T 13%</ns2:description><ns2:value>12.903226</ns2:value></ns2:annotationElement><ns2:annotationElement position="1901"><ns2:displayCharacter>T</ns2:displayCharacter><ns2:description>T 16%</ns2:description><ns2:value>16.129032</ns2:value></ns2:annotationElement><ns2:annotationElement position="1902"><ns2:displayCharacter>T</ns2:displayCharacter><ns2:description>T 13%</ns2:description><ns2:value>12.903226</ns2:value></ns2:annotationElement><ns2:annotationElement position="1903"><ns2:displayCharacter>T</ns2:displayCharacter><ns2:description>T 16%</ns2:description><ns2:value>16.129032</ns2:value></ns2:annotationElement><ns2:annotationElement position="1904"><ns2:displayCharacter>C</ns2:displayCharacter><ns2:description>C 13%</ns2:description><ns2:value>12.903226</ns2:value></ns2:annotationElement><ns2:annotationElement position="1905"><ns2:displayCharacter>C</ns2:displayCharacter><ns2:description>C 16%</ns2:description><ns2:value>16.129032</ns2:value></ns2:annotationElement><ns2:annotationElement position="1906"><ns2:displayCharacter>C</ns2:displayCharacter><ns2:description>C 16%</ns2:description><ns2:value>16.129032</ns2:value></ns2:annotationElement><ns2:annotationElement position="1907"><ns2:displayCharacter>C</ns2:displayCharacter><ns2:description>C 13%</ns2:description><ns2:value>12.903226</ns2:value></ns2:annotationElement><ns2:annotationElement position="1908"><ns2:displayCharacter>A</ns2:displayCharacter><ns2:description>A 13%</ns2:description><ns2:value>12.903226</ns2:value></ns2:annotationElement><ns2:annotationElement position="1909"><ns2:displayCharacter>A</ns2:displayCharacter><ns2:description>A 13%</ns2:description><ns2:value>12.903226</ns2:value></ns2:annotationElement><ns2:annotationElement position="1910"><ns2:displayCharacter>C</ns2:displayCharacter><ns2:description>C 13%</ns2:description><ns2:value>12.903226</ns2:value></ns2:annotationElement><ns2:annotationElement position="1911"><ns2:displayCharacter>G</ns2:displayCharacter><ns2:description>G 16%</ns2:description><ns2:value>16.129032</ns2:value></ns2:annotationElement><ns2:annotationElement position="1912"><ns2:displayCharacter>G</ns2:displayCharacter><ns2:description>G 16%</ns2:description><ns2:value>16.129032</ns2:value></ns2:annotationElement><ns2:annotationElement position="1913"><ns2:displayCharacter>T</ns2:displayCharacter><ns2:description>T 13%</ns2:description><ns2:value>12.903226</ns2:value></ns2:annotationElement><ns2:annotationElement position="1914"><ns2:displayCharacter>G</ns2:displayCharacter><ns2:description>G 16%</ns2:description><ns2:value>16.129032</ns2:value></ns2:annotationElement><ns2:annotationElement position="1915"><ns2:displayCharacter>G</ns2:displayCharacter><ns2:description>G 16%</ns2:description><ns2:value>16.129032</ns2:value></ns2:annotationElement><ns2:annotationElement position="1916"><ns2:displayCharacter>T</ns2:displayCharacter><ns2:description>T 13%</ns2:description><ns2:value>12.903226</ns2:value></ns2:annotationElement><ns2:annotationElement position="1917"><ns2:displayCharacter>C</ns2:displayCharacter><ns2:description>C 13%</ns2:description><ns2:value>12.903226</ns2:value></ns2:annotationElement><ns2:annotationElement position="1918"><ns2:displayCharacter>G</ns2:displayCharacter><ns2:description>G 13%</ns2:description><ns2:value>12.903226</ns2:value></ns2:annotationElement><ns2:annotationElement position="1919"><ns2:displayCharacter>T</ns2:displayCharacter><ns2:description>T 71%</ns2:description><ns2:value>70.96774</ns2:value></ns2:annotationElement><ns2:annotationElement position="1920"><ns2:displayCharacter>T</ns2:displayCharacter><ns2:description>T 84%</ns2:description><ns2:value>83.870964</ns2:value></ns2:annotationElement><ns2:annotationElement position="1921"><ns2:displayCharacter>C</ns2:displayCharacter><ns2:description>C 16%</ns2:description><ns2:value>16.129032</ns2:value></ns2:annotationElement><ns2:annotationElement position="1922"><ns2:displayCharacter>T</ns2:displayCharacter><ns2:description>T 16%</ns2:description><ns2:value>16.129032</ns2:value></ns2:annotationElement><ns2:annotationElement position="1923"><ns2:displayCharacter>T</ns2:displayCharacter><ns2:description>T 58%</ns2:description><ns2:value>58.064518</ns2:value></ns2:annotationElement><ns2:annotationElement position="1924"><ns2:displayCharacter>A</ns2:displayCharacter><ns2:description>A 61%</ns2:description><ns2:value>61.29032</ns2:value></ns2:annotationElement><ns2:annotationElement position="1925"><ns2:displayCharacter>C</ns2:displayCharacter><ns2:description>C 58%</ns2:description><ns2:value>58.064518</ns2:value></ns2:annotationElement><ns2:annotationElement position="1926"><ns2:displayCharacter>C</ns2:displayCharacter><ns2:description>C 87%</ns2:description><ns2:value>87.09677</ns2:value></ns2:annotationElement><ns2:annotationElement position="1927"><ns2:displayCharacter>C</ns2:displayCharacter><ns2:description>C 81%</ns2:description><ns2:value>80.645164</ns2:value></ns2:annotationElement><ns2:annotationElement position="1928"><ns2:displayCharacter>A</ns2:displayCharacter><ns2:description>A 58%</ns2:description><ns2:value>58.064518</ns2:value></ns2:annotationElement><ns2:annotationElement position="1929"><ns2:displayCharacter>A</ns2:displayCharacter><ns2:description>A 71%</ns2:description><ns2:value>70.96774</ns2:value></ns2:annotationElement><ns2:annotationElement position="1930"><ns2:displayCharacter>C</ns2:displayCharacter><ns2:description>C 52%</ns2:description><ns2:value>51.612904</ns2:value></ns2:annotationElement><ns2:annotationElement position="1931"><ns2:displayCharacter>G</ns2:displayCharacter><ns2:description>G 58%</ns2:description><ns2:value>58.064518</ns2:value></ns2:annotationElement><ns2:annotationElement position="1932"><ns2:displayCharacter>G</ns2:displayCharacter><ns2:description>G 87%</ns2:description><ns2:value>87.09677</ns2:value></ns2:annotationElement><ns2:annotationElement position="1933"><ns2:displayCharacter>T</ns2:displayCharacter><ns2:description>T 52%</ns2:description><ns2:value>51.612904</ns2:value></ns2:annotationElement><ns2:annotationElement position="1934"><ns2:displayCharacter>G</ns2:displayCharacter><ns2:description>G 58%</ns2:description><ns2:value>58.064518</ns2:value></ns2:annotationElement><ns2:annotationElement position="1935"><ns2:displayCharacter>G</ns2:displayCharacter><ns2:description>G 87%</ns2:description><ns2:value>87.09677</ns2:value></ns2:annotationElement><ns2:annotationElement position="1936"><ns2:displayCharacter>G</ns2:displayCharacter><ns2:description>G 65%</ns2:description><ns2:value>64.51613</ns2:value></ns2:annotationElement><ns2:annotationElement position="1937"><ns2:displayCharacter>C</ns2:displayCharacter><ns2:description>C 87%</ns2:description><ns2:value>87.09677</ns2:value></ns2:annotationElement><ns2:annotationElement position="1938"><ns2:displayCharacter>C</ns2:displayCharacter><ns2:description>C 74%</ns2:description><ns2:value>74.19355</ns2:value></ns2:annotationElement><ns2:annotationElement position="1939"><ns2:displayCharacter>G</ns2:displayCharacter><ns2:description>G 84%</ns2:description><ns2:value>83.870964</ns2:value></ns2:annotationElement><ns2:annotationElement position="1940"><ns2:displayCharacter>C</ns2:displayCharacter><ns2:description>C 90%</ns2:description><ns2:value>90.32258</ns2:value></ns2:annotationElement><ns2:annotationElement position="1941"><ns2:displayCharacter>A</ns2:displayCharacter><ns2:description>A 87%</ns2:description><ns2:value>87.09677</ns2:value></ns2:annotationElement><ns2:annotationElement position="1942"><ns2:displayCharacter>T</ns2:displayCharacter><ns2:description>T 100%</ns2:description><ns2:value>100.0</ns2:value></ns2:annotationElement><ns2:annotationElement position="1943"><ns2:displayCharacter>T</ns2:displayCharacter><ns2:description>T 71%</ns2:description><ns2:value>70.96774</ns2:value></ns2:annotationElement><ns2:annotationElement position="1944"><ns2:displayCharacter>C</ns2:displayCharacter><ns2:description>C 84%</ns2:description><ns2:value>83.870964</ns2:value></ns2:annotationElement><ns2:annotationElement position="1945"><ns2:displayCharacter>G</ns2:displayCharacter><ns2:description>G 84%</ns2:description><ns2:value>83.870964</ns2:value></ns2:annotationElement><ns2:annotationElement position="1946"><ns2:displayCharacter>G</ns2:displayCharacter><ns2:description>G 77%</ns2:description><ns2:value>77.41936</ns2:value></ns2:annotationElement><ns2:annotationElement position="1947"><ns2:displayCharacter>T</ns2:displayCharacter><ns2:description>T 81%</ns2:description><ns2:value>80.645164</ns2:value></ns2:annotationElement><ns2:annotationElement position="1948"><ns2:displayCharacter>C</ns2:displayCharacter><ns2:description>C 77%</ns2:description><ns2:value>77.41936</ns2:value></ns2:annotationElement><ns2:annotationElement position="1949"><ns2:displayCharacter>G</ns2:displayCharacter><ns2:description>G 100%</ns2:description><ns2:value>100.0</ns2:value></ns2:annotationElement><ns2:annotationElement position="1950"><ns2:displayCharacter>A</ns2:displayCharacter><ns2:description>A 52%</ns2:description><ns2:value>51.612904</ns2:value></ns2:annotationElement><ns2:annotationElement position="1951"><ns2:displayCharacter>A</ns2:displayCharacter><ns2:description>A 58%</ns2:description><ns2:value>58.064518</ns2:value></ns2:annotationElement><ns2:annotationElement position="1952"><ns2:displayCharacter>T</ns2:displayCharacter><ns2:description>T 61%</ns2:description><ns2:value>61.29032</ns2:value></ns2:annotationElement><ns2:annotationElement position="1953"><ns2:displayCharacter>T</ns2:displayCharacter><ns2:description>T 52%</ns2:description><ns2:value>51.612904</ns2:value></ns2:annotationElement><ns2:annotationElement position="1954"><ns2:displayCharacter>C</ns2:displayCharacter><ns2:description>C 100%</ns2:description><ns2:value>100.0</ns2:value></ns2:annotationElement><ns2:annotationElement position="1955"><ns2:displayCharacter>T</ns2:displayCharacter><ns2:description>T 100%</ns2:description><ns2:value>100.0</ns2:value></ns2:annotationElement><ns2:annotationElement position="1956"><ns2:displayCharacter>T</ns2:displayCharacter><ns2:description>T 97%</ns2:description><ns2:value>96.77419</ns2:value></ns2:annotationElement><ns2:annotationElement position="1957"><ns2:displayCharacter>C</ns2:displayCharacter><ns2:description>C 100%</ns2:description><ns2:value>100.0</ns2:value></ns2:annotationElement><ns2:annotationElement position="1958"><ns2:displayCharacter>T</ns2:displayCharacter><ns2:description>T 100%</ns2:description><ns2:value>100.0</ns2:value></ns2:annotationElement><ns2:annotationElement position="1959"><ns2:displayCharacter>C</ns2:displayCharacter><ns2:description>C 97%</ns2:description><ns2:value>96.77419</ns2:value></ns2:annotationElement><ns2:annotationElement position="1960"><ns2:displayCharacter>T</ns2:displayCharacter><ns2:description>T 100%</ns2:description><ns2:value>100.0</ns2:value></ns2:annotationElement><ns2:annotationElement position="1961"><ns2:displayCharacter>G</ns2:displayCharacter><ns2:description>G 100%</ns2:description><ns2:value>100.0</ns2:value></ns2:annotationElement><ns2:annotationElement position="1962"><ns2:displayCharacter>C</ns2:displayCharacter><ns2:description>C 100%</ns2:description><ns2:value>100.0</ns2:value></ns2:annotationElement><ns2:annotationElement position="1963"><ns2:displayCharacter>G</ns2:displayCharacter><ns2:description>G 100%</ns2:description><ns2:value>100.0</ns2:value></ns2:annotationElement><ns2:annotationElement position="1964"><ns2:displayCharacter>G</ns2:displayCharacter><ns2:description>G 100%</ns2:description><ns2:value>100.0</ns2:value></ns2:annotationElement><ns2:annotationElement position="1965"><ns2:displayCharacter>G</ns2:displayCharacter><ns2:description>G 100%</ns2:description><ns2:value>100.0</ns2:value></ns2:annotationElement><ns2:annotationElement position="1966"><ns2:displayCharacter>A</ns2:displayCharacter><ns2:description>A 100%</ns2:description><ns2:value>100.0</ns2:value></ns2:annotationElement><ns2:annotationElement position="1967"><ns2:displayCharacter>T</ns2:displayCharacter><ns2:description>T 100%</ns2:description><ns2:value>100.0</ns2:value></ns2:annotationElement><ns2:annotationElement position="1968"><ns2:displayCharacter>T</ns2:displayCharacter><ns2:description>T 100%</ns2:description><ns2:value>100.0</ns2:value></ns2:annotationElement><ns2:annotationElement position="1969"><ns2:displayCharacter>C</ns2:displayCharacter><ns2:description>C 100%</ns2:description><ns2:value>100.0</ns2:value></ns2:annotationElement><ns2:annotationElement position="1970"><ns2:displayCharacter>C</ns2:displayCharacter><ns2:description>C 74%</ns2:description><ns2:value>74.19355</ns2:value></ns2:annotationElement><ns2:annotationElement position="1971"><ns2:displayCharacter>T</ns2:displayCharacter><ns2:description>T 71%</ns2:description><ns2:value>70.96774</ns2:value></ns2:annotationElement><ns2:annotationElement position="1972"><ns2:displayCharacter>T</ns2:displayCharacter><ns2:description>T 71%</ns2:description><ns2:value>70.96774</ns2:value></ns2:annotationElement><ns2:annotationElement position="1973"><ns2:displayCharacter>T</ns2:displayCharacter><ns2:description>T 55%</ns2:description><ns2:value>54.83871</ns2:value></ns2:annotationElement><ns2:annotationElement position="1974"><ns2:displayCharacter>G</ns2:displayCharacter><ns2:description>G 52%</ns2:description><ns2:value>51.612904</ns2:value></ns2:annotationElement><ns2:annotationElement position="1975"><ns2:displayCharacter>T</ns2:displayCharacter><ns2:description>T 97%</ns2:description><ns2:value>96.77419</ns2:value></ns2:annotationElement><ns2:annotationElement position="1976"><ns2:displayCharacter>A</ns2:displayCharacter><ns2:description>A 52%</ns2:description><ns2:value>51.612904</ns2:value></ns2:annotationElement><ns2:annotationElement position="1977"><ns2:displayCharacter>A</ns2:displayCharacter><ns2:description>A 52%</ns2:description><ns2:value>51.612904</ns2:value></ns2:annotationElement><ns2:annotationElement position="1978"><ns2:displayCharacter>T</ns2:displayCharacter><ns2:description>T 71%</ns2:description><ns2:value>70.96774</ns2:value></ns2:annotationElement><ns2:annotationElement position="1979"><ns2:displayCharacter>T</ns2:displayCharacter><ns2:description>T 55%</ns2:description><ns2:value>54.83871</ns2:value></ns2:annotationElement><ns2:annotationElement position="1980"><ns2:displayCharacter>G</ns2:displayCharacter><ns2:description>G 100%</ns2:description><ns2:value>100.0</ns2:value></ns2:annotationElement><ns2:annotationElement position="1981"><ns2:displayCharacter>C</ns2:displayCharacter><ns2:description>C 100%</ns2:description><ns2:value>100.0</ns2:value></ns2:annotationElement><ns2:annotationElement position="1982"><ns2:displayCharacter>A</ns2:displayCharacter><ns2:description>A 52%</ns2:description><ns2:value>51.612904</ns2:value></ns2:annotationElement><ns2:annotationElement position="1983"><ns2:displayCharacter>C</ns2:displayCharacter><ns2:description>C 100%</ns2:description><ns2:value>100.0</ns2:value></ns2:annotationElement><ns2:annotationElement position="1984"><ns2:displayCharacter>A</ns2:displayCharacter><ns2:description>A 100%</ns2:description><ns2:value>100.0</ns2:value></ns2:annotationElement><ns2:annotationElement position="1985"><ns2:displayCharacter>A</ns2:displayCharacter><ns2:description>A 100%</ns2:description><ns2:value>100.0</ns2:value></ns2:annotationElement><ns2:annotationElement position="1986"><ns2:displayCharacter>G</ns2:displayCharacter><ns2:description>G 100%</ns2:description><ns2:value>100.0</ns2:value></ns2:annotationElement><ns2:annotationElement position="1987"><ns2:displayCharacter>G</ns2:displayCharacter><ns2:description>G 100%</ns2:description><ns2:value>100.0</ns2:value></ns2:annotationElement><ns2:annotationElement position="1988"><ns2:displayCharacter>T</ns2:displayCharacter><ns2:description>T 100%</ns2:description><ns2:value>100.0</ns2:value></ns2:annotationElement><ns2:annotationElement position="1989"><ns2:displayCharacter>G</ns2:displayCharacter><ns2:description>G 100%</ns2:description><ns2:value>100.0</ns2:value></ns2:annotationElement><ns2:annotationElement position="1990"><ns2:displayCharacter>A</ns2:displayCharacter><ns2:description>A 100%</ns2:description><ns2:value>100.0</ns2:value></ns2:annotationElement><ns2:annotationElement position="1991"><ns2:displayCharacter>A</ns2:displayCharacter><ns2:description>A 52%</ns2:description><ns2:value>51.612904</ns2:value></ns2:annotationElement><ns2:annotationElement position="1992"><ns2:displayCharacter>A</ns2:displayCharacter><ns2:description>A 100%</ns2:description><ns2:value>100.0</ns2:value></ns2:annotationElement><ns2:annotationElement position="1993"><ns2:displayCharacter>T</ns2:displayCharacter><ns2:description>T 100%</ns2:description><ns2:value>100.0</ns2:value></ns2:annotationElement><ns2:annotationElement position="1994"><ns2:displayCharacter>T</ns2:displayCharacter><ns2:description>T 74%</ns2:description><ns2:value>74.19355</ns2:value></ns2:annotationElement><ns2:annotationElement position="1995"><ns2:displayCharacter>T</ns2:displayCharacter><ns2:description>T 74%</ns2:description><ns2:value>74.19355</ns2:value></ns2:annotationElement><ns2:annotationElement position="1996"><ns2:displayCharacter>T</ns2:displayCharacter><ns2:description>T 100%</ns2:description><ns2:value>100.0</ns2:value></ns2:annotationElement><ns2:annotationElement position="1997"><ns2:displayCharacter>G</ns2:displayCharacter><ns2:description>G 100%</ns2:description><ns2:value>100.0</ns2:value></ns2:annotationElement><ns2:annotationElement position="1998"><ns2:displayCharacter>G</ns2:displayCharacter><ns2:description>G 100%</ns2:description><ns2:value>100.0</ns2:value></ns2:annotationElement><ns2:annotationElement position="1999"><ns2:displayCharacter>G</ns2:displayCharacter><ns2:description>G 100%</ns2:description><ns2:value>100.0</ns2:value></ns2:annotationElement><ns2:annotationElement position="2000"><ns2:displayCharacter>C</ns2:displayCharacter><ns2:description>C 100%</ns2:description><ns2:value>100.0</ns2:value></ns2:annotationElement><ns2:annotationElement position="2001"><ns2:displayCharacter>A</ns2:displayCharacter><ns2:description>A 100%</ns2:description><ns2:value>100.0</ns2:value></ns2:annotationElement><ns2:annotationElement position="2002"><ns2:displayCharacter>A</ns2:displayCharacter><ns2:description>A 100%</ns2:description><ns2:value>100.0</ns2:value></ns2:annotationElement><ns2:annotationElement position="2003"><ns2:displayCharacter>C</ns2:displayCharacter><ns2:description>C 100%</ns2:description><ns2:value>100.0</ns2:value></ns2:annotationElement><ns2:annotationElement position="2004"><ns2:displayCharacter>A</ns2:displayCharacter><ns2:description>A 100%</ns2:description><ns2:value>100.0</ns2:value></ns2:annotationElement><ns2:annotationElement position="2005"><ns2:displayCharacter>G</ns2:displayCharacter><ns2:description>G 100%</ns2:description><ns2:value>100.0</ns2:value></ns2:annotationElement><ns2:annotationElement position="2006"><ns2:displayCharacter>C</ns2:displayCharacter><ns2:description>C 100%</ns2:description><ns2:value>100.0</ns2:value></ns2:annotationElement><ns2:annotationElement position="2007"><ns2:displayCharacter>A</ns2:displayCharacter><ns2:description>A 100%</ns2:description><ns2:value>100.0</ns2:value></ns2:annotationElement><ns2:annotationElement position="2008"><ns2:displayCharacter>G</ns2:displayCharacter><ns2:description>G 100%</ns2:description><ns2:value>100.0</ns2:value></ns2:annotationElement><ns2:annotationElement position="2009"><ns2:displayCharacter>G</ns2:displayCharacter><ns2:description>G 100%</ns2:description><ns2:value>100.0</ns2:value></ns2:annotationElement><ns2:annotationElement position="2010"><ns2:displayCharacter>T</ns2:displayCharacter><ns2:description>T 100%</ns2:description><ns2:value>100.0</ns2:value></ns2:annotationElement><ns2:annotationElement position="2011"><ns2:displayCharacter>C</ns2:displayCharacter><ns2:description>C 100%</ns2:description><ns2:value>100.0</ns2:value></ns2:annotationElement><ns2:annotationElement position="2012"><ns2:displayCharacter>T</ns2:displayCharacter><ns2:description>T 100%</ns2:description><ns2:value>100.0</ns2:value></ns2:annotationElement><ns2:annotationElement position="2013"><ns2:displayCharacter>G</ns2:displayCharacter><ns2:description>G 100%</ns2:description><ns2:value>100.0</ns2:value></ns2:annotationElement><ns2:annotationElement position="2014"><ns2:displayCharacter>T</ns2:displayCharacter><ns2:description>T 100%</ns2:description><ns2:value>100.0</ns2:value></ns2:annotationElement><ns2:annotationElement position="2015"><ns2:displayCharacter>G</ns2:displayCharacter><ns2:description>G 100%</ns2:description><ns2:value>100.0</ns2:value></ns2:annotationElement><ns2:annotationElement position="2016"><ns2:displayCharacter>A</ns2:displayCharacter><ns2:description>A 100%</ns2:description><ns2:value>100.0</ns2:value></ns2:annotationElement><ns2:annotationElement position="2017"><ns2:displayCharacter>T</ns2:displayCharacter><ns2:description>T 100%</ns2:description><ns2:value>100.0</ns2:value></ns2:annotationElement><ns2:annotationElement position="2018"><ns2:displayCharacter>G</ns2:displayCharacter><ns2:description>G 100%</ns2:description><ns2:value>100.0</ns2:value></ns2:annotationElement><ns2:annotationElement position="2019"><ns2:displayCharacter>C</ns2:displayCharacter><ns2:description>C 100%</ns2:description><ns2:value>100.0</ns2:value></ns2:annotationElement><ns2:annotationElement position="2020"><ns2:displayCharacter>T</ns2:displayCharacter><ns2:description>T 100%</ns2:description><ns2:value>100.0</ns2:value></ns2:annotationElement><ns2:annotationElement position="2021"><ns2:displayCharacter>C</ns2:displayCharacter><ns2:description>C 100%</ns2:description><ns2:value>100.0</ns2:value></ns2:annotationElement><ns2:annotationElement position="2022"><ns2:displayCharacter>C</ns2:displayCharacter><ns2:description>C 100%</ns2:description><ns2:value>100.0</ns2:value></ns2:annotationElement><ns2:annotationElement position="2023"><ns2:displayCharacter>T</ns2:displayCharacter><ns2:description>T 100%</ns2:description><ns2:value>100.0</ns2:value></ns2:annotationElement><ns2:annotationElement position="2024"><ns2:displayCharacter>C</ns2:displayCharacter><ns2:description>C 100%</ns2:description><ns2:value>100.0</ns2:value></ns2:annotationElement><ns2:annotationElement position="2025"><ns2:displayCharacter>A</ns2:displayCharacter><ns2:description>A 74%</ns2:description><ns2:value>74.19355</ns2:value></ns2:annotationElement><ns2:annotationElement position="2026"><ns2:displayCharacter>A</ns2:displayCharacter><ns2:description>A 100%</ns2:description><ns2:value>100.0</ns2:value></ns2:annotationElement><ns2:annotationElement position="2027"><ns2:displayCharacter>T</ns2:displayCharacter><ns2:description>T 100%</ns2:description><ns2:value>100.0</ns2:value></ns2:annotationElement><ns2:annotationElement position="2028"><ns2:displayCharacter>G</ns2:displayCharacter><ns2:description>G 100%</ns2:description><ns2:value>100.0</ns2:value></ns2:annotationElement><ns2:annotationElement position="2029"><ns2:displayCharacter>T</ns2:displayCharacter><ns2:description>T 74%</ns2:description><ns2:value>74.19355</ns2:value></ns2:annotationElement><ns2:annotationElement position="2030"><ns2:displayCharacter>T</ns2:displayCharacter><ns2:description>T 100%</ns2:description><ns2:value>100.0</ns2:value></ns2:annotationElement><ns2:annotationElement position="2031"><ns2:displayCharacter>C</ns2:displayCharacter><ns2:description>C 100%</ns2:description><ns2:value>100.0</ns2:value></ns2:annotationElement><ns2:annotationElement position="2032"><ns2:displayCharacter>T</ns2:displayCharacter><ns2:description>T 100%</ns2:description><ns2:value>100.0</ns2:value></ns2:annotationElement><ns2:annotationElement position="2033"><ns2:displayCharacter>G</ns2:displayCharacter><ns2:description>G 100%</ns2:description><ns2:value>100.0</ns2:value></ns2:annotationElement><ns2:annotationElement position="2034"><ns2:displayCharacter>G</ns2:displayCharacter><ns2:description>G 100%</ns2:description><ns2:value>100.0</ns2:value></ns2:annotationElement><ns2:annotationElement position="2035"><ns2:displayCharacter>G</ns2:displayCharacter><ns2:description>G 100%</ns2:description><ns2:value>100.0</ns2:value></ns2:annotationElement><ns2:annotationElement position="2036"><ns2:displayCharacter>C</ns2:displayCharacter><ns2:description>C 100%</ns2:description><ns2:value>100.0</ns2:value></ns2:annotationElement><ns2:annotationElement position="2037"><ns2:displayCharacter>G</ns2:displayCharacter><ns2:description>G 97%</ns2:description><ns2:value>96.77419</ns2:value></ns2:annotationElement><ns2:annotationElement position="2038"><ns2:displayCharacter>A</ns2:displayCharacter><ns2:description>A 97%</ns2:description><ns2:value>96.77419</ns2:value></ns2:annotationElement><ns2:annotationElement position="2039"><ns2:displayCharacter>C</ns2:displayCharacter><ns2:description>C 97%</ns2:description><ns2:value>96.77419</ns2:value></ns2:annotationElement><ns2:annotationElement position="2040"><ns2:displayCharacter>A</ns2:displayCharacter><ns2:description>A 97%</ns2:description><ns2:value>96.77419</ns2:value></ns2:annotationElement><ns2:annotationElement position="2041"><ns2:displayCharacter>C</ns2:displayCharacter><ns2:description>C 97%</ns2:description><ns2:value>96.77419</ns2:value></ns2:annotationElement><ns2:annotationElement position="2042"><ns2:displayCharacter>G</ns2:displayCharacter><ns2:description>G 97%</ns2:description><ns2:value>96.77419</ns2:value></ns2:annotationElement><ns2:annotationElement position="2043"><ns2:displayCharacter>C</ns2:displayCharacter><ns2:description>C 97%</ns2:description><ns2:value>96.77419</ns2:value></ns2:annotationElement><ns2:annotationElement position="2044"><ns2:displayCharacter>G</ns2:displayCharacter><ns2:description>G 97%</ns2:description><ns2:value>96.77419</ns2:value></ns2:annotationElement><ns2:annotationElement position="2045"><ns2:displayCharacter>C</ns2:displayCharacter><ns2:description>C 97%</ns2:description><ns2:value>96.77419</ns2:value></ns2:annotationElement><ns2:annotationElement position="2046"><ns2:displayCharacter>A</ns2:displayCharacter><ns2:description>A 97%</ns2:description><ns2:value>96.77419</ns2:value></ns2:annotationElement><ns2:annotationElement position="2047"><ns2:displayCharacter>C</ns2:displayCharacter><ns2:description>C 97%</ns2:description><ns2:value>96.77419</ns2:value></ns2:annotationElement><ns2:annotationElement position="2048"><ns2:displayCharacter>T</ns2:displayCharacter><ns2:description>T 97%</ns2:description><ns2:value>96.77419</ns2:value></ns2:annotationElement><ns2:annotationElement position="2049"><ns2:displayCharacter>A</ns2:displayCharacter><ns2:description>A 97%</ns2:description><ns2:value>96.77419</ns2:value></ns2:annotationElement><ns2:annotationElement position="2050"><ns2:displayCharacter>C</ns2:displayCharacter><ns2:description>C 97%</ns2:description><ns2:value>96.77419</ns2:value></ns2:annotationElement><ns2:annotationElement position="2051"><ns2:displayCharacter>A</ns2:displayCharacter><ns2:description>A 97%</ns2:description><ns2:value>96.77419</ns2:value></ns2:annotationElement><ns2:annotationElement position="2052"><ns2:displayCharacter>A</ns2:displayCharacter><ns2:description>A 97%</ns2:description><ns2:value>96.77419</ns2:value></ns2:annotationElement><ns2:annotationElement position="2053"><ns2:displayCharacter>T</ns2:displayCharacter><ns2:description>T 97%</ns2:description><ns2:value>96.77419</ns2:value></ns2:annotationElement><ns2:annotationElement position="2054"><ns2:displayCharacter>G</ns2:displayCharacter><ns2:description>G 97%</ns2:description><ns2:value>96.77419</ns2:value></ns2:annotationElement><ns2:annotationElement position="2055"><ns2:displayCharacter>T</ns2:displayCharacter><ns2:description>T 97%</ns2:description><ns2:value>96.77419</ns2:value></ns2:annotationElement><ns2:annotationElement position="2056"><ns2:displayCharacter>C</ns2:displayCharacter><ns2:description>C 97%</ns2:description><ns2:value>96.77419</ns2:value></ns2:annotationElement><ns2:annotationElement position="2057"><ns2:displayCharacter>A</ns2:displayCharacter><ns2:description>A 97%</ns2:description><ns2:value>96.77419</ns2:value></ns2:annotationElement><ns2:annotationElement position="2058"><ns2:displayCharacter>G</ns2:displayCharacter><ns2:description>G 97%</ns2:description><ns2:value>96.77419</ns2:value></ns2:annotationElement><ns2:annotationElement position="2059"><ns2:displayCharacter>T</ns2:displayCharacter><ns2:description>T 97%</ns2:description><ns2:value>96.77419</ns2:value></ns2:annotationElement><ns2:annotationElement position="2060"><ns2:displayCharacter>G</ns2:displayCharacter><ns2:description>G 97%</ns2:description><ns2:value>96.77419</ns2:value></ns2:annotationElement><ns2:annotationElement position="2061"><ns2:displayCharacter>A</ns2:displayCharacter><ns2:description>A 74%</ns2:description><ns2:value>74.19355</ns2:value></ns2:annotationElement><ns2:annotationElement position="2062"><ns2:displayCharacter>G</ns2:displayCharacter><ns2:description>G 97%</ns2:description><ns2:value>96.77419</ns2:value></ns2:annotationElement><ns2:annotationElement position="2063"><ns2:displayCharacter>A</ns2:displayCharacter><ns2:description>A 97%</ns2:description><ns2:value>96.77419</ns2:value></ns2:annotationElement><ns2:annotationElement position="2064"><ns2:displayCharacter>A</ns2:displayCharacter><ns2:description>A 97%</ns2:description><ns2:value>96.77419</ns2:value></ns2:annotationElement><ns2:annotationElement position="2065"><ns2:displayCharacter>C</ns2:displayCharacter><ns2:description>C 97%</ns2:description><ns2:value>96.77419</ns2:value></ns2:annotationElement><ns2:annotationElement position="2066"><ns2:displayCharacter>A</ns2:displayCharacter><ns2:description>A 97%</ns2:description><ns2:value>96.77419</ns2:value></ns2:annotationElement><ns2:annotationElement position="2067"><ns2:displayCharacter>A</ns2:displayCharacter><ns2:description>A 97%</ns2:description><ns2:value>96.77419</ns2:value></ns2:annotationElement><ns2:annotationElement position="2068"><ns2:displayCharacter>G</ns2:displayCharacter><ns2:description>G 97%</ns2:description><ns2:value>96.77419</ns2:value></ns2:annotationElement><ns2:annotationElement position="2069"><ns2:displayCharacter>A</ns2:displayCharacter><ns2:description>A 94%</ns2:description><ns2:value>93.548386</ns2:value></ns2:annotationElement><ns2:annotationElement position="2070"><ns2:displayCharacter>A</ns2:displayCharacter><ns2:description>A 58%</ns2:description><ns2:value>58.064518</ns2:value></ns2:annotationElement><ns2:annotationElement position="2071"><ns2:displayCharacter>A</ns2:displayCharacter><ns2:description>A 81%</ns2:description><ns2:value>80.645164</ns2:value></ns2:annotationElement><ns2:annotationElement position="2072"><ns2:displayCharacter>A</ns2:displayCharacter><ns2:description>A 58%</ns2:description><ns2:value>58.064518</ns2:value></ns2:annotationElement><ns2:annotationElement position="2073"><ns2:displayCharacter>A</ns2:displayCharacter><ns2:description>A 61%</ns2:description><ns2:value>61.29032</ns2:value></ns2:annotationElement><ns2:annotationElement position="2074"><ns2:displayCharacter>C</ns2:displayCharacter><ns2:description>C 84%</ns2:description><ns2:value>83.870964</ns2:value></ns2:annotationElement><ns2:annotationElement position="2075"><ns2:displayCharacter>G</ns2:displayCharacter><ns2:description>G 81%</ns2:description><ns2:value>80.645164</ns2:value></ns2:annotationElement><ns2:annotationElement position="2076"><ns2:displayCharacter>A</ns2:displayCharacter><ns2:description>A 58%</ns2:description><ns2:value>58.064518</ns2:value></ns2:annotationElement><ns2:annotationElement position="2077"><ns2:displayCharacter>C</ns2:displayCharacter><ns2:description>C 97%</ns2:description><ns2:value>96.77419</ns2:value></ns2:annotationElement><ns2:annotationElement position="2078"><ns2:displayCharacter>T</ns2:displayCharacter><ns2:description>T 77%</ns2:description><ns2:value>77.41936</ns2:value></ns2:annotationElement><ns2:annotationElement position="2079"><ns2:displayCharacter>T</ns2:displayCharacter><ns2:description>T 52%</ns2:description><ns2:value>51.612904</ns2:value></ns2:annotationElement><ns2:annotationElement position="2080"><ns2:displayCharacter>T</ns2:displayCharacter><ns2:description>T 58%</ns2:description><ns2:value>58.064518</ns2:value></ns2:annotationElement><ns2:annotationElement position="2081"><ns2:displayCharacter>A</ns2:displayCharacter><ns2:description>A 13%</ns2:description><ns2:value>12.903226</ns2:value></ns2:annotationElement><ns2:annotationElement position="2082"><ns2:displayCharacter>C</ns2:displayCharacter><ns2:description>C 13%</ns2:description><ns2:value>12.903226</ns2:value></ns2:annotationElement><ns2:annotationElement position="2083"><ns2:displayCharacter>T</ns2:displayCharacter><ns2:description>T 16%</ns2:description><ns2:value>16.129032</ns2:value></ns2:annotationElement><ns2:annotationElement position="2084"><ns2:displayCharacter>T</ns2:displayCharacter><ns2:description>T 13%</ns2:description><ns2:value>12.903226</ns2:value></ns2:annotationElement><ns2:annotationElement position="2085"><ns2:displayCharacter>C</ns2:displayCharacter><ns2:description>C 13%</ns2:description><ns2:value>12.903226</ns2:value></ns2:annotationElement><ns2:annotationElement position="2086"><ns2:displayCharacter>A</ns2:displayCharacter><ns2:description>A 13%</ns2:description><ns2:value>12.903226</ns2:value></ns2:annotationElement><ns2:annotationElement position="2087"><ns2:displayCharacter>C</ns2:displayCharacter><ns2:description>C 13%</ns2:description><ns2:value>12.903226</ns2:value></ns2:annotationElement><ns2:annotationElement position="2088"><ns2:displayCharacter>A</ns2:displayCharacter><ns2:description>A 13%</ns2:description><ns2:value>12.903226</ns2:value></ns2:annotationElement><ns2:annotationElement position="2089"><ns2:displayCharacter>A</ns2:displayCharacter><ns2:description>A 13%</ns2:description><ns2:value>12.903226</ns2:value></ns2:annotationElement><ns2:annotationElement position="2090"><ns2:displayCharacter>T</ns2:displayCharacter><ns2:description>T 74%</ns2:description><ns2:value>74.19355</ns2:value></ns2:annotationElement><ns2:annotationElement position="2091"><ns2:displayCharacter>G</ns2:displayCharacter><ns2:description>G 97%</ns2:description><ns2:value>96.77419</ns2:value></ns2:annotationElement><ns2:annotationElement position="2092"><ns2:displayCharacter>T</ns2:displayCharacter><ns2:description>T 71%</ns2:description><ns2:value>70.96774</ns2:value></ns2:annotationElement><ns2:annotationElement position="2093"><ns2:displayCharacter>C</ns2:displayCharacter><ns2:description>C 97%</ns2:description><ns2:value>96.77419</ns2:value></ns2:annotationElement><ns2:annotationElement position="2094"><ns2:displayCharacter>G</ns2:displayCharacter><ns2:description>G 97%</ns2:description><ns2:value>96.77419</ns2:value></ns2:annotationElement><ns2:annotationElement position="2095"><ns2:displayCharacter>A</ns2:displayCharacter><ns2:description>A 52%</ns2:description><ns2:value>51.612904</ns2:value></ns2:annotationElement><ns2:annotationElement position="2096"><ns2:displayCharacter>A</ns2:displayCharacter><ns2:description>A 58%</ns2:description><ns2:value>58.064518</ns2:value></ns2:annotationElement><ns2:annotationElement position="2097"><ns2:displayCharacter>C</ns2:displayCharacter><ns2:description>C 97%</ns2:description><ns2:value>96.77419</ns2:value></ns2:annotationElement><ns2:annotationElement position="2098"><ns2:displayCharacter>C</ns2:displayCharacter><ns2:description>C 97%</ns2:description><ns2:value>96.77419</ns2:value></ns2:annotationElement><ns2:annotationElement position="2099"><ns2:displayCharacter>T</ns2:displayCharacter><ns2:description>T 58%</ns2:description><ns2:value>58.064518</ns2:value></ns2:annotationElement><ns2:annotationElement position="2100"><ns2:displayCharacter>A</ns2:displayCharacter><ns2:description>A 58%</ns2:description><ns2:value>58.064518</ns2:value></ns2:annotationElement><ns2:annotationElement position="2101"><ns2:displayCharacter>C</ns2:displayCharacter><ns2:description>C 97%</ns2:description><ns2:value>96.77419</ns2:value></ns2:annotationElement><ns2:annotationElement position="2102"><ns2:displayCharacter>T</ns2:displayCharacter><ns2:description>T 74%</ns2:description><ns2:value>74.19355</ns2:value></ns2:annotationElement><ns2:annotationElement position="2103"><ns2:displayCharacter>T</ns2:displayCharacter><ns2:description>T 97%</ns2:description><ns2:value>96.77419</ns2:value></ns2:annotationElement><ns2:annotationElement position="2104"><ns2:displayCharacter>G</ns2:displayCharacter><ns2:description>G 97%</ns2:description><ns2:value>96.77419</ns2:value></ns2:annotationElement><ns2:annotationElement position="2105"><ns2:displayCharacter>A</ns2:displayCharacter><ns2:description>A 97%</ns2:description><ns2:value>96.77419</ns2:value></ns2:annotationElement><ns2:annotationElement position="2106"><ns2:displayCharacter>T</ns2:displayCharacter><ns2:description>T 74%</ns2:description><ns2:value>74.19355</ns2:value></ns2:annotationElement><ns2:annotationElement position="2107"><ns2:displayCharacter>C</ns2:displayCharacter><ns2:description>C 97%</ns2:description><ns2:value>96.77419</ns2:value></ns2:annotationElement><ns2:annotationElement position="2108"><ns2:displayCharacter>A</ns2:displayCharacter><ns2:description>A 97%</ns2:description><ns2:value>96.77419</ns2:value></ns2:annotationElement><ns2:annotationElement position="2109"><ns2:displayCharacter>A</ns2:displayCharacter><ns2:description>A 97%</ns2:description><ns2:value>96.77419</ns2:value></ns2:annotationElement><ns2:annotationElement position="2110"><ns2:displayCharacter>A</ns2:displayCharacter><ns2:description>A 84%</ns2:description><ns2:value>83.870964</ns2:value></ns2:annotationElement><ns2:annotationElement position="2111"><ns2:displayCharacter>A</ns2:displayCharacter><ns2:description>A 97%</ns2:description><ns2:value>96.77419</ns2:value></ns2:annotationElement><ns2:annotationElement position="2112"><ns2:displayCharacter>G</ns2:displayCharacter><ns2:description>G 97%</ns2:description><ns2:value>96.77419</ns2:value></ns2:annotationElement><ns2:annotationElement position="2113"><ns2:displayCharacter>A</ns2:displayCharacter><ns2:description>A 74%</ns2:description><ns2:value>74.19355</ns2:value></ns2:annotationElement><ns2:annotationElement position="2114"><ns2:displayCharacter>G</ns2:displayCharacter><ns2:description>G 97%</ns2:description><ns2:value>96.77419</ns2:value></ns2:annotationElement><ns2:annotationElement position="2115"><ns2:displayCharacter>T</ns2:displayCharacter><ns2:description>T 58%</ns2:description><ns2:value>58.064518</ns2:value></ns2:annotationElement><ns2:annotationElement position="2116"><ns2:displayCharacter>G</ns2:displayCharacter><ns2:description>G 97%</ns2:description><ns2:value>96.77419</ns2:value></ns2:annotationElement><ns2:annotationElement position="2117"><ns2:displayCharacter>G</ns2:displayCharacter><ns2:description>G 97%</ns2:description><ns2:value>96.77419</ns2:value></ns2:annotationElement><ns2:annotationElement position="2118"><ns2:displayCharacter>G</ns2:displayCharacter><ns2:description>G 97%</ns2:description><ns2:value>96.77419</ns2:value></ns2:annotationElement><ns2:annotationElement position="2119"><ns2:displayCharacter>G</ns2:displayCharacter><ns2:description>G 90%</ns2:description><ns2:value>90.32258</ns2:value></ns2:annotationElement><ns2:annotationElement position="2120"><ns2:displayCharacter>A</ns2:displayCharacter><ns2:description>A 97%</ns2:description><ns2:value>96.77419</ns2:value></ns2:annotationElement><ns2:annotationElement position="2121"><ns2:displayCharacter>A</ns2:displayCharacter><ns2:description>A 97%</ns2:description><ns2:value>96.77419</ns2:value></ns2:annotationElement><ns2:annotationElement position="2122"><ns2:displayCharacter>A</ns2:displayCharacter><ns2:description>A 74%</ns2:description><ns2:value>74.19355</ns2:value></ns2:annotationElement><ns2:annotationElement position="2123"><ns2:displayCharacter>C</ns2:displayCharacter><ns2:description>C 97%</ns2:description><ns2:value>96.77419</ns2:value></ns2:annotationElement><ns2:annotationElement position="2124"><ns2:displayCharacter>C</ns2:displayCharacter><ns2:description>C 74%</ns2:description><ns2:value>74.19355</ns2:value></ns2:annotationElement><ns2:annotationElement position="2125"><ns2:displayCharacter>C</ns2:displayCharacter><ns2:description>C 81%</ns2:description><ns2:value>80.645164</ns2:value></ns2:annotationElement><ns2:annotationElement position="2126"><ns2:displayCharacter>C</ns2:displayCharacter><ns2:description>C 97%</ns2:description><ns2:value>96.77419</ns2:value></ns2:annotationElement><ns2:annotationElement position="2127"><ns2:displayCharacter>G</ns2:displayCharacter><ns2:description>G 97%</ns2:description><ns2:value>96.77419</ns2:value></ns2:annotationElement><ns2:annotationElement position="2128"><ns2:displayCharacter>G</ns2:displayCharacter><ns2:description>G 97%</ns2:description><ns2:value>96.77419</ns2:value></ns2:annotationElement><ns2:annotationElement position="2129"><ns2:displayCharacter>A</ns2:displayCharacter><ns2:description>A 97%</ns2:description><ns2:value>96.77419</ns2:value></ns2:annotationElement><ns2:annotationElement position="2130"><ns2:displayCharacter>A</ns2:displayCharacter><ns2:description>A 97%</ns2:description><ns2:value>96.77419</ns2:value></ns2:annotationElement><ns2:annotationElement position="2131"><ns2:displayCharacter>T</ns2:displayCharacter><ns2:description>T 94%</ns2:description><ns2:value>93.548386</ns2:value></ns2:annotationElement><ns2:annotationElement position="2132"><ns2:displayCharacter>C</ns2:displayCharacter><ns2:description>C 97%</ns2:description><ns2:value>96.77419</ns2:value></ns2:annotationElement><ns2:annotationElement position="2133"><ns2:displayCharacter>A</ns2:displayCharacter><ns2:description>A 97%</ns2:description><ns2:value>96.77419</ns2:value></ns2:annotationElement><ns2:annotationElement position="2134"><ns2:displayCharacter>C</ns2:displayCharacter><ns2:description>C 97%</ns2:description><ns2:value>96.77419</ns2:value></ns2:annotationElement><ns2:annotationElement position="2135"><ns2:displayCharacter>A</ns2:displayCharacter><ns2:description>A 52%</ns2:description><ns2:value>51.612904</ns2:value></ns2:annotationElement><ns2:annotationElement position="2136"><ns2:displayCharacter>T</ns2:displayCharacter><ns2:description>T 97%</ns2:description><ns2:value>96.77419</ns2:value></ns2:annotationElement><ns2:annotationElement position="2137"><ns2:displayCharacter>A</ns2:displayCharacter><ns2:description>A 97%</ns2:description><ns2:value>96.77419</ns2:value></ns2:annotationElement><ns2:annotationElement position="2138"><ns2:displayCharacter>G</ns2:displayCharacter><ns2:description>G 97%</ns2:description><ns2:value>96.77419</ns2:value></ns2:annotationElement><ns2:annotationElement position="2139"><ns2:displayCharacter>A</ns2:displayCharacter><ns2:description>A 97%</ns2:description><ns2:value>96.77419</ns2:value></ns2:annotationElement><ns2:annotationElement position="2140"><ns2:displayCharacter>C</ns2:displayCharacter><ns2:description>C 97%</ns2:description><ns2:value>96.77419</ns2:value></ns2:annotationElement><ns2:annotationElement position="2141"><ns2:displayCharacter>C</ns2:displayCharacter><ns2:description>C 68%</ns2:description><ns2:value>67.741936</ns2:value></ns2:annotationElement><ns2:annotationElement position="2142"><ns2:displayCharacter>C</ns2:displayCharacter><ns2:description>C 97%</ns2:description><ns2:value>96.77419</ns2:value></ns2:annotationElement><ns2:annotationElement position="2143"><ns2:displayCharacter>A</ns2:displayCharacter><ns2:description>A 97%</ns2:description><ns2:value>96.77419</ns2:value></ns2:annotationElement><ns2:annotationElement position="2144"><ns2:displayCharacter>C</ns2:displayCharacter><ns2:description>C 97%</ns2:description><ns2:value>96.77419</ns2:value></ns2:annotationElement><ns2:annotationElement position="2145"><ns2:displayCharacter>T</ns2:displayCharacter><ns2:description>T 97%</ns2:description><ns2:value>96.77419</ns2:value></ns2:annotationElement><ns2:annotationElement position="2146"><ns2:displayCharacter>T</ns2:displayCharacter><ns2:description>T 97%</ns2:description><ns2:value>96.77419</ns2:value></ns2:annotationElement><ns2:annotationElement position="2147"><ns2:displayCharacter>G</ns2:displayCharacter><ns2:description>G 97%</ns2:description><ns2:value>96.77419</ns2:value></ns2:annotationElement><ns2:annotationElement position="2148"><ns2:displayCharacter>G</ns2:displayCharacter><ns2:description>G 97%</ns2:description><ns2:value>96.77419</ns2:value></ns2:annotationElement><ns2:annotationElement position="2149"><ns2:displayCharacter>G</ns2:displayCharacter><ns2:description>G 97%</ns2:description><ns2:value>96.77419</ns2:value></ns2:annotationElement><ns2:annotationElement position="2150"><ns2:displayCharacter>A</ns2:displayCharacter><ns2:description>A 97%</ns2:description><ns2:value>96.77419</ns2:value></ns2:annotationElement><ns2:annotationElement position="2151"><ns2:displayCharacter>C</ns2:displayCharacter><ns2:description>C 97%</ns2:description><ns2:value>96.77419</ns2:value></ns2:annotationElement><ns2:annotationElement position="2152"><ns2:displayCharacter>C</ns2:displayCharacter><ns2:description>C 97%</ns2:description><ns2:value>96.77419</ns2:value></ns2:annotationElement><ns2:annotationElement position="2153"><ns2:displayCharacter>G</ns2:displayCharacter><ns2:description>G 97%</ns2:description><ns2:value>96.77419</ns2:value></ns2:annotationElement><ns2:annotationElement position="2154"><ns2:displayCharacter>A</ns2:displayCharacter><ns2:description>A 97%</ns2:description><ns2:value>96.77419</ns2:value></ns2:annotationElement><ns2:annotationElement position="2155"><ns2:displayCharacter>G</ns2:displayCharacter><ns2:description>G 97%</ns2:description><ns2:value>96.77419</ns2:value></ns2:annotationElement><ns2:annotationElement position="2156"><ns2:displayCharacter>G</ns2:displayCharacter><ns2:description>G 52%</ns2:description><ns2:value>51.612904</ns2:value></ns2:annotationElement><ns2:annotationElement position="2157"><ns2:displayCharacter>A</ns2:displayCharacter><ns2:description>A 97%</ns2:description><ns2:value>96.77419</ns2:value></ns2:annotationElement><ns2:annotationElement position="2158"><ns2:displayCharacter>T</ns2:displayCharacter><ns2:description>T 97%</ns2:description><ns2:value>96.77419</ns2:value></ns2:annotationElement><ns2:annotationElement position="2159"><ns2:displayCharacter>T</ns2:displayCharacter><ns2:description>T 97%</ns2:description><ns2:value>96.77419</ns2:value></ns2:annotationElement><ns2:annotationElement position="2160"><ns2:displayCharacter>G</ns2:displayCharacter><ns2:description>G 97%</ns2:description><ns2:value>96.77419</ns2:value></ns2:annotationElement><ns2:annotationElement position="2161"><ns2:displayCharacter>C</ns2:displayCharacter><ns2:description>C 97%</ns2:description><ns2:value>96.77419</ns2:value></ns2:annotationElement><ns2:annotationElement position="2162"><ns2:displayCharacter>A</ns2:displayCharacter><ns2:description>A 97%</ns2:description><ns2:value>96.77419</ns2:value></ns2:annotationElement><ns2:annotationElement position="2163"><ns2:displayCharacter>A</ns2:displayCharacter><ns2:description>A 97%</ns2:description><ns2:value>96.77419</ns2:value></ns2:annotationElement><ns2:annotationElement position="2164"><ns2:displayCharacter>T</ns2:displayCharacter><ns2:description>T 97%</ns2:description><ns2:value>96.77419</ns2:value></ns2:annotationElement><ns2:annotationElement position="2165"><ns2:displayCharacter>T</ns2:displayCharacter><ns2:description>T 97%</ns2:description><ns2:value>96.77419</ns2:value></ns2:annotationElement><ns2:annotationElement position="2166"><ns2:displayCharacter>A</ns2:displayCharacter><ns2:description>A 97%</ns2:description><ns2:value>96.77419</ns2:value></ns2:annotationElement><ns2:annotationElement position="2167"><ns2:displayCharacter>T</ns2:displayCharacter><ns2:description>T 97%</ns2:description><ns2:value>96.77419</ns2:value></ns2:annotationElement><ns2:annotationElement position="2168"><ns2:displayCharacter>T</ns2:displayCharacter><ns2:description>T 97%</ns2:description><ns2:value>96.77419</ns2:value></ns2:annotationElement><ns2:annotationElement position="2169"><ns2:displayCharacter>G</ns2:displayCharacter><ns2:description>G 97%</ns2:description><ns2:value>96.77419</ns2:value></ns2:annotationElement><ns2:annotationElement position="2170"><ns2:displayCharacter>G</ns2:displayCharacter><ns2:description>G 97%</ns2:description><ns2:value>96.77419</ns2:value></ns2:annotationElement><ns2:annotationElement position="2171"><ns2:displayCharacter>T</ns2:displayCharacter><ns2:description>T 97%</ns2:description><ns2:value>96.77419</ns2:value></ns2:annotationElement><ns2:annotationElement position="2172"><ns2:displayCharacter>C</ns2:displayCharacter><ns2:description>C 97%</ns2:description><ns2:value>96.77419</ns2:value></ns2:annotationElement><ns2:annotationElement position="2173"><ns2:displayCharacter>G</ns2:displayCharacter><ns2:description>G 97%</ns2:description><ns2:value>96.77419</ns2:value></ns2:annotationElement><ns2:annotationElement position="2174"><ns2:displayCharacter>C</ns2:displayCharacter><ns2:description>C 97%</ns2:description><ns2:value>96.77419</ns2:value></ns2:annotationElement><ns2:annotationElement position="2175"><ns2:displayCharacter>G</ns2:displayCharacter><ns2:description>G 97%</ns2:description><ns2:value>96.77419</ns2:value></ns2:annotationElement><ns2:annotationElement position="2176"><ns2:displayCharacter>C</ns2:displayCharacter><ns2:description>C 97%</ns2:description><ns2:value>96.77419</ns2:value></ns2:annotationElement><ns2:annotationElement position="2177"><ns2:displayCharacter>A</ns2:displayCharacter><ns2:description>A 97%</ns2:description><ns2:value>96.77419</ns2:value></ns2:annotationElement><ns2:annotationElement position="2178"><ns2:displayCharacter>A</ns2:displayCharacter><ns2:description>A 97%</ns2:description><ns2:value>96.77419</ns2:value></ns2:annotationElement><ns2:annotationElement position="2179"><ns2:displayCharacter>C</ns2:displayCharacter><ns2:description>C 97%</ns2:description><ns2:value>96.77419</ns2:value></ns2:annotationElement><ns2:annotationElement position="2180"><ns2:displayCharacter>G</ns2:displayCharacter><ns2:description>G 97%</ns2:description><ns2:value>96.77419</ns2:value></ns2:annotationElement><ns2:annotationElement position="2181"><ns2:displayCharacter>A</ns2:displayCharacter><ns2:description>A 97%</ns2:description><ns2:value>96.77419</ns2:value></ns2:annotationElement><ns2:annotationElement position="2182"><ns2:displayCharacter>G</ns2:displayCharacter><ns2:description>G 97%</ns2:description><ns2:value>96.77419</ns2:value></ns2:annotationElement><ns2:annotationElement position="2183"><ns2:displayCharacter>G</ns2:displayCharacter><ns2:description>G 97%</ns2:description><ns2:value>96.77419</ns2:value></ns2:annotationElement><ns2:annotationElement position="2184"><ns2:displayCharacter>A</ns2:displayCharacter><ns2:description>A 97%</ns2:description><ns2:value>96.77419</ns2:value></ns2:annotationElement><ns2:annotationElement position="2185"><ns2:displayCharacter>A</ns2:displayCharacter><ns2:description>A 97%</ns2:description><ns2:value>96.77419</ns2:value></ns2:annotationElement><ns2:annotationElement position="2186"><ns2:displayCharacter>T</ns2:displayCharacter><ns2:description>T 97%</ns2:description><ns2:value>96.77419</ns2:value></ns2:annotationElement><ns2:annotationElement position="2187"><ns2:displayCharacter>G</ns2:displayCharacter><ns2:description>G 97%</ns2:description><ns2:value>96.77419</ns2:value></ns2:annotationElement><ns2:annotationElement position="2188"><ns2:displayCharacter>T</ns2:displayCharacter><ns2:description>T 97%</ns2:description><ns2:value>96.77419</ns2:value></ns2:annotationElement><ns2:annotationElement position="2189"><ns2:displayCharacter>C</ns2:displayCharacter><ns2:description>C 97%</ns2:description><ns2:value>96.77419</ns2:value></ns2:annotationElement><ns2:annotationElement position="2190"><ns2:displayCharacter>T</ns2:displayCharacter><ns2:description>T 97%</ns2:description><ns2:value>96.77419</ns2:value></ns2:annotationElement><ns2:annotationElement position="2191"><ns2:displayCharacter>C</ns2:displayCharacter><ns2:description>C 97%</ns2:description><ns2:value>96.77419</ns2:value></ns2:annotationElement><ns2:annotationElement position="2192"><ns2:displayCharacter>G</ns2:displayCharacter><ns2:description>G 97%</ns2:description><ns2:value>96.77419</ns2:value></ns2:annotationElement><ns2:annotationElement position="2193"><ns2:displayCharacter>T</ns2:displayCharacter><ns2:description>T 97%</ns2:description><ns2:value>96.77419</ns2:value></ns2:annotationElement><ns2:annotationElement position="2194"><ns2:displayCharacter>A</ns2:displayCharacter><ns2:description>A 97%</ns2:description><ns2:value>96.77419</ns2:value></ns2:annotationElement><ns2:annotationElement position="2195"><ns2:displayCharacter>G</ns2:displayCharacter><ns2:description>G 97%</ns2:description><ns2:value>96.77419</ns2:value></ns2:annotationElement><ns2:annotationElement position="2196"><ns2:displayCharacter>G</ns2:displayCharacter><ns2:description>G 97%</ns2:description><ns2:value>96.77419</ns2:value></ns2:annotationElement><ns2:annotationElement position="2197"><ns2:displayCharacter>C</ns2:displayCharacter><ns2:description>C 97%</ns2:description><ns2:value>96.77419</ns2:value></ns2:annotationElement><ns2:annotationElement position="2198"><ns2:displayCharacter>G</ns2:displayCharacter><ns2:description>G 97%</ns2:description><ns2:value>96.77419</ns2:value></ns2:annotationElement><ns2:annotationElement position="2199"><ns2:displayCharacter>C</ns2:displayCharacter><ns2:description>C 97%</ns2:description><ns2:value>96.77419</ns2:value></ns2:annotationElement><ns2:annotationElement position="2200"><ns2:displayCharacter>A</ns2:displayCharacter><ns2:description>A 94%</ns2:description><ns2:value>93.548386</ns2:value></ns2:annotationElement><ns2:annotationElement position="2201"><ns2:displayCharacter>G</ns2:displayCharacter><ns2:description>G 97%</ns2:description><ns2:value>96.77419</ns2:value></ns2:annotationElement><ns2:annotationElement position="2202"><ns2:displayCharacter>C</ns2:displayCharacter><ns2:description>C 97%</ns2:description><ns2:value>96.77419</ns2:value></ns2:annotationElement><ns2:annotationElement position="2203"><ns2:displayCharacter>T</ns2:displayCharacter><ns2:description>T 97%</ns2:description><ns2:value>96.77419</ns2:value></ns2:annotationElement><ns2:annotationElement position="2204"><ns2:displayCharacter>C</ns2:displayCharacter><ns2:description>C 97%</ns2:description><ns2:value>96.77419</ns2:value></ns2:annotationElement><ns2:annotationElement position="2205"><ns2:displayCharacter>A</ns2:displayCharacter><ns2:description>A 97%</ns2:description><ns2:value>96.77419</ns2:value></ns2:annotationElement><ns2:annotationElement position="2206"><ns2:displayCharacter>T</ns2:displayCharacter><ns2:description>T 97%</ns2:description><ns2:value>96.77419</ns2:value></ns2:annotationElement><ns2:annotationElement position="2207"><ns2:displayCharacter>C</ns2:displayCharacter><ns2:description>C 97%</ns2:description><ns2:value>96.77419</ns2:value></ns2:annotationElement><ns2:annotationElement position="2208"><ns2:displayCharacter>A</ns2:displayCharacter><ns2:description>A 97%</ns2:description><ns2:value>96.77419</ns2:value></ns2:annotationElement><ns2:annotationElement position="2209"><ns2:displayCharacter>A</ns2:displayCharacter><ns2:description>A 97%</ns2:description><ns2:value>96.77419</ns2:value></ns2:annotationElement><ns2:annotationElement position="2210"><ns2:displayCharacter>A</ns2:displayCharacter><ns2:description>A 97%</ns2:description><ns2:value>96.77419</ns2:value></ns2:annotationElement><ns2:annotationElement position="2211"><ns2:displayCharacter>C</ns2:displayCharacter><ns2:description>C 97%</ns2:description><ns2:value>96.77419</ns2:value></ns2:annotationElement><ns2:annotationElement position="2212"><ns2:displayCharacter>T</ns2:displayCharacter><ns2:description>T 94%</ns2:description><ns2:value>93.548386</ns2:value></ns2:annotationElement><ns2:annotationElement position="2213"><ns2:displayCharacter>G</ns2:displayCharacter><ns2:description>G 97%</ns2:description><ns2:value>96.77419</ns2:value></ns2:annotationElement><ns2:annotationElement position="2214"><ns2:displayCharacter>T</ns2:displayCharacter><ns2:description>T 74%</ns2:description><ns2:value>74.19355</ns2:value></ns2:annotationElement><ns2:annotationElement position="2215"><ns2:displayCharacter>G</ns2:displayCharacter><ns2:description>G 97%</ns2:description><ns2:value>96.77419</ns2:value></ns2:annotationElement><ns2:annotationElement position="2216"><ns2:displayCharacter>C</ns2:displayCharacter><ns2:description>C 97%</ns2:description><ns2:value>96.77419</ns2:value></ns2:annotationElement><ns2:annotationElement position="2217"><ns2:displayCharacter>C</ns2:displayCharacter><ns2:description>C 97%</ns2:description><ns2:value>96.77419</ns2:value></ns2:annotationElement><ns2:annotationElement position="2218"><ns2:displayCharacter>G</ns2:displayCharacter><ns2:description>G 97%</ns2:description><ns2:value>96.77419</ns2:value></ns2:annotationElement><ns2:annotationElement position="2219"><ns2:displayCharacter>A</ns2:displayCharacter><ns2:description>A 97%</ns2:description><ns2:value>96.77419</ns2:value></ns2:annotationElement><ns2:annotationElement position="2220"><ns2:displayCharacter>T</ns2:displayCharacter><ns2:description>T 97%</ns2:description><ns2:value>96.77419</ns2:value></ns2:annotationElement><ns2:annotationElement position="2221"><ns2:displayCharacter>T</ns2:displayCharacter><ns2:description>T 97%</ns2:description><ns2:value>96.77419</ns2:value></ns2:annotationElement><ns2:annotationElement position="2222"><ns2:displayCharacter>A</ns2:displayCharacter><ns2:description>A 97%</ns2:description><ns2:value>96.77419</ns2:value></ns2:annotationElement><ns2:annotationElement position="2223"><ns2:displayCharacter>C</ns2:displayCharacter><ns2:description>C 97%</ns2:description><ns2:value>96.77419</ns2:value></ns2:annotationElement><ns2:annotationElement position="2224"><ns2:displayCharacter>G</ns2:displayCharacter><ns2:description>G 97%</ns2:description><ns2:value>96.77419</ns2:value></ns2:annotationElement><ns2:annotationElement position="2225"><ns2:displayCharacter>T</ns2:displayCharacter><ns2:description>T 97%</ns2:description><ns2:value>96.77419</ns2:value></ns2:annotationElement><ns2:annotationElement position="2226"><ns2:displayCharacter>C</ns2:displayCharacter><ns2:description>C 97%</ns2:description><ns2:value>96.77419</ns2:value></ns2:annotationElement><ns2:annotationElement position="2227"><ns2:displayCharacter>C</ns2:displayCharacter><ns2:description>C 97%</ns2:description><ns2:value>96.77419</ns2:value></ns2:annotationElement><ns2:annotationElement position="2228"><ns2:displayCharacter>C</ns2:displayCharacter><ns2:description>C 97%</ns2:description><ns2:value>96.77419</ns2:value></ns2:annotationElement><ns2:annotationElement position="2229"><ns2:displayCharacter>T</ns2:displayCharacter><ns2:description>T 97%</ns2:description><ns2:value>96.77419</ns2:value></ns2:annotationElement><ns2:annotationElement position="2230"><ns2:displayCharacter>G</ns2:displayCharacter><ns2:description>G 97%</ns2:description><ns2:value>96.77419</ns2:value></ns2:annotationElement><ns2:annotationElement position="2231"><ns2:displayCharacter>C</ns2:displayCharacter><ns2:description>C 97%</ns2:description><ns2:value>96.77419</ns2:value></ns2:annotationElement><ns2:annotationElement position="2232"><ns2:displayCharacter>C</ns2:displayCharacter><ns2:description>C 97%</ns2:description><ns2:value>96.77419</ns2:value></ns2:annotationElement><ns2:annotationElement position="2233"><ns2:displayCharacter>A</ns2:displayCharacter><ns2:description>A 97%</ns2:description><ns2:value>96.77419</ns2:value></ns2:annotationElement><ns2:annotationElement position="2234"><ns2:displayCharacter>T</ns2:displayCharacter><ns2:description>T 97%</ns2:description><ns2:value>96.77419</ns2:value></ns2:annotationElement><ns2:annotationElement position="2235"><ns2:displayCharacter>T</ns2:displayCharacter><ns2:description>T 97%</ns2:description><ns2:value>96.77419</ns2:value></ns2:annotationElement><ns2:annotationElement position="2236"><ns2:displayCharacter>T</ns2:displayCharacter><ns2:description>T 97%</ns2:description><ns2:value>96.77419</ns2:value></ns2:annotationElement><ns2:annotationElement position="2237"><ns2:displayCharacter>G</ns2:displayCharacter><ns2:description>G 97%</ns2:description><ns2:value>96.77419</ns2:value></ns2:annotationElement><ns2:annotationElement position="2238"><ns2:displayCharacter>T</ns2:displayCharacter><ns2:description>T 97%</ns2:description><ns2:value>96.77419</ns2:value></ns2:annotationElement><ns2:annotationElement position="2239"><ns2:displayCharacter>A</ns2:displayCharacter><ns2:description>A 94%</ns2:description><ns2:value>93.548386</ns2:value></ns2:annotationElement><ns2:annotationElement position="2240"><ns2:displayCharacter>C</ns2:displayCharacter><ns2:description>C 94%</ns2:description><ns2:value>93.548386</ns2:value></ns2:annotationElement><ns2:annotationElement position="2241"><ns2:displayCharacter>A</ns2:displayCharacter><ns2:description>A 94%</ns2:description><ns2:value>93.548386</ns2:value></ns2:annotationElement><ns2:annotationElement position="2242"><ns2:displayCharacter>C</ns2:displayCharacter><ns2:description>C 94%</ns2:description><ns2:value>93.548386</ns2:value></ns2:annotationElement><ns2:annotationElement position="2243"><ns2:displayCharacter>A</ns2:displayCharacter><ns2:description>A 94%</ns2:description><ns2:value>93.548386</ns2:value></ns2:annotationElement><ns2:annotationElement position="2244"><ns2:displayCharacter>C</ns2:displayCharacter><ns2:description>C 94%</ns2:description><ns2:value>93.548386</ns2:value></ns2:annotationElement><ns2:annotationElement position="2245"><ns2:displayCharacter>C</ns2:displayCharacter><ns2:description>C 94%</ns2:description><ns2:value>93.548386</ns2:value></ns2:annotationElement><ns2:annotationElement position="2246"><ns2:displayCharacter>G</ns2:displayCharacter><ns2:description>G 94%</ns2:description><ns2:value>93.548386</ns2:value></ns2:annotationElement><ns2:annotationElement position="2247"><ns2:displayCharacter>C</ns2:displayCharacter><ns2:description>C 94%</ns2:description><ns2:value>93.548386</ns2:value></ns2:annotationElement><ns2:annotationElement position="2248"><ns2:displayCharacter>C</ns2:displayCharacter><ns2:description>C 94%</ns2:description><ns2:value>93.548386</ns2:value></ns2:annotationElement><ns2:annotationElement position="2249"><ns2:displayCharacter>C</ns2:displayCharacter><ns2:description>C 94%</ns2:description><ns2:value>93.548386</ns2:value></ns2:annotationElement><ns2:annotationElement position="2250"><ns2:displayCharacter>G</ns2:displayCharacter><ns2:description>G 94%</ns2:description><ns2:value>93.548386</ns2:value></ns2:annotationElement><ns2:annotationElement position="2251"><ns2:displayCharacter>T</ns2:displayCharacter><ns2:description>T 94%</ns2:description><ns2:value>93.548386</ns2:value></ns2:annotationElement><ns2:annotationElement position="2252"><ns2:displayCharacter>C</ns2:displayCharacter><ns2:description>C 94%</ns2:description><ns2:value>93.548386</ns2:value></ns2:annotationElement><ns2:annotationElement position="2253"><ns2:displayCharacter>G</ns2:displayCharacter><ns2:description>G 94%</ns2:description><ns2:value>93.548386</ns2:value></ns2:annotationElement><ns2:annotationElement position="2254"><ns2:displayCharacter>T</ns2:displayCharacter><ns2:description>T 94%</ns2:description><ns2:value>93.548386</ns2:value></ns2:annotationElement><ns2:annotationElement position="2255"><ns2:displayCharacter>T</ns2:displayCharacter><ns2:description>T 94%</ns2:description><ns2:value>93.548386</ns2:value></ns2:annotationElement><ns2:annotationElement position="2256"><ns2:displayCharacter>G</ns2:displayCharacter><ns2:description>G 94%</ns2:description><ns2:value>93.548386</ns2:value></ns2:annotationElement><ns2:annotationElement position="2257"><ns2:displayCharacter>T</ns2:displayCharacter><ns2:description>T 94%</ns2:description><ns2:value>93.548386</ns2:value></ns2:annotationElement><ns2:annotationElement position="2258"><ns2:displayCharacter>T</ns2:displayCharacter><ns2:description>T 94%</ns2:description><ns2:value>93.548386</ns2:value></ns2:annotationElement><ns2:annotationElement position="2259"><ns2:displayCharacter>T</ns2:displayCharacter><ns2:description>T 94%</ns2:description><ns2:value>93.548386</ns2:value></ns2:annotationElement><ns2:annotationElement position="2260"><ns2:displayCharacter>C</ns2:displayCharacter><ns2:description>C 94%</ns2:description><ns2:value>93.548386</ns2:value></ns2:annotationElement><ns2:annotationElement position="2261"><ns2:displayCharacter>C</ns2:displayCharacter><ns2:description>C 94%</ns2:description><ns2:value>93.548386</ns2:value></ns2:annotationElement><ns2:annotationElement position="2262"><ns2:displayCharacter>G</ns2:displayCharacter><ns2:description>G 94%</ns2:description><ns2:value>93.548386</ns2:value></ns2:annotationElement><ns2:annotationElement position="2263"><ns2:displayCharacter>A</ns2:displayCharacter><ns2:description>A 94%</ns2:description><ns2:value>93.548386</ns2:value></ns2:annotationElement><ns2:annotationElement position="2264"><ns2:displayCharacter>T</ns2:displayCharacter><ns2:description>T 94%</ns2:description><ns2:value>93.548386</ns2:value></ns2:annotationElement><ns2:annotationElement position="2265"><ns2:displayCharacter>G</ns2:displayCharacter><ns2:description>G 94%</ns2:description><ns2:value>93.548386</ns2:value></ns2:annotationElement><ns2:annotationElement position="2266"><ns2:displayCharacter>A</ns2:displayCharacter><ns2:description>A 71%</ns2:description><ns2:value>70.96774</ns2:value></ns2:annotationElement><ns2:annotationElement position="2267"><ns2:displayCharacter>T</ns2:displayCharacter><ns2:description>T 94%</ns2:description><ns2:value>93.548386</ns2:value></ns2:annotationElement><ns2:annotationElement position="2268"><ns2:displayCharacter>G</ns2:displayCharacter><ns2:description>G 94%</ns2:description><ns2:value>93.548386</ns2:value></ns2:annotationElement><ns2:annotationElement position="2269"><ns2:displayCharacter>G</ns2:displayCharacter><ns2:description>G 94%</ns2:description><ns2:value>93.548386</ns2:value></ns2:annotationElement><ns2:annotationElement position="2270"><ns2:displayCharacter>T</ns2:displayCharacter><ns2:description>T 71%</ns2:description><ns2:value>70.96774</ns2:value></ns2:annotationElement><ns2:annotationElement position="2271"><ns2:displayCharacter>G</ns2:displayCharacter><ns2:description>G 94%</ns2:description><ns2:value>93.548386</ns2:value></ns2:annotationElement><ns2:annotationElement position="2272"><ns2:displayCharacter>C</ns2:displayCharacter><ns2:description>C 94%</ns2:description><ns2:value>93.548386</ns2:value></ns2:annotationElement><ns2:annotationElement position="2273"><ns2:displayCharacter>A</ns2:displayCharacter><ns2:description>A 94%</ns2:description><ns2:value>93.548386</ns2:value></ns2:annotationElement><ns2:annotationElement position="2274"><ns2:displayCharacter>A</ns2:displayCharacter><ns2:description>A 94%</ns2:description><ns2:value>93.548386</ns2:value></ns2:annotationElement><ns2:annotationElement position="2275"><ns2:displayCharacter>T</ns2:displayCharacter><ns2:description>T 94%</ns2:description><ns2:value>93.548386</ns2:value></ns2:annotationElement><ns2:annotationElement position="2276"><ns2:displayCharacter>A</ns2:displayCharacter><ns2:description>A 94%</ns2:description><ns2:value>93.548386</ns2:value></ns2:annotationElement><ns2:annotationElement position="2277"><ns2:displayCharacter>C</ns2:displayCharacter><ns2:description>C 94%</ns2:description><ns2:value>93.548386</ns2:value></ns2:annotationElement><ns2:annotationElement position="2278"><ns2:displayCharacter>A</ns2:displayCharacter><ns2:description>A 94%</ns2:description><ns2:value>93.548386</ns2:value></ns2:annotationElement><ns2:annotationElement position="2279"><ns2:displayCharacter>G</ns2:displayCharacter><ns2:description>G 94%</ns2:description><ns2:value>93.548386</ns2:value></ns2:annotationElement><ns2:annotationElement position="2280"><ns2:displayCharacter>G</ns2:displayCharacter><ns2:description>G 94%</ns2:description><ns2:value>93.548386</ns2:value></ns2:annotationElement><ns2:annotationElement position="2281"><ns2:displayCharacter>T</ns2:displayCharacter><ns2:description>T 94%</ns2:description><ns2:value>93.548386</ns2:value></ns2:annotationElement><ns2:annotationElement position="2282"><ns2:displayCharacter>G</ns2:displayCharacter><ns2:description>G 94%</ns2:description><ns2:value>93.548386</ns2:value></ns2:annotationElement><ns2:annotationElement position="2283"><ns2:displayCharacter>A</ns2:displayCharacter><ns2:description>A 94%</ns2:description><ns2:value>93.548386</ns2:value></ns2:annotationElement><ns2:annotationElement position="2284"><ns2:displayCharacter>T</ns2:displayCharacter><ns2:description>T 94%</ns2:description><ns2:value>93.548386</ns2:value></ns2:annotationElement><ns2:annotationElement position="2285"><ns2:displayCharacter>C</ns2:displayCharacter><ns2:description>C 71%</ns2:description><ns2:value>70.96774</ns2:value></ns2:annotationElement><ns2:annotationElement position="2286"><ns2:displayCharacter>G</ns2:displayCharacter><ns2:description>G 94%</ns2:description><ns2:value>93.548386</ns2:value></ns2:annotationElement><ns2:annotationElement position="2287"><ns2:displayCharacter>G</ns2:displayCharacter><ns2:description>G 94%</ns2:description><ns2:value>93.548386</ns2:value></ns2:annotationElement><ns2:annotationElement position="2288"><ns2:displayCharacter>A</ns2:displayCharacter><ns2:description>A 94%</ns2:description><ns2:value>93.548386</ns2:value></ns2:annotationElement><ns2:annotationElement position="2289"><ns2:displayCharacter>C</ns2:displayCharacter><ns2:description>C 94%</ns2:description><ns2:value>93.548386</ns2:value></ns2:annotationElement><ns2:annotationElement position="2290"><ns2:displayCharacter>A</ns2:displayCharacter><ns2:description>A 58%</ns2:description><ns2:value>58.064518</ns2:value></ns2:annotationElement><ns2:annotationElement position="2291"><ns2:displayCharacter>G</ns2:displayCharacter><ns2:description>G 94%</ns2:description><ns2:value>93.548386</ns2:value></ns2:annotationElement><ns2:annotationElement position="2292"><ns2:displayCharacter>G</ns2:displayCharacter><ns2:description>G 52%</ns2:description><ns2:value>51.612904</ns2:value></ns2:annotationElement><ns2:annotationElement position="2293"><ns2:displayCharacter>C</ns2:displayCharacter><ns2:description>C 84%</ns2:description><ns2:value>83.870964</ns2:value></ns2:annotationElement><ns2:annotationElement position="2294"><ns2:displayCharacter>G</ns2:displayCharacter><ns2:description>G 94%</ns2:description><ns2:value>93.548386</ns2:value></ns2:annotationElement><ns2:annotationElement position="2295"><ns2:displayCharacter>G</ns2:displayCharacter><ns2:description>G 74%</ns2:description><ns2:value>74.19355</ns2:value></ns2:annotationElement><ns2:annotationElement position="2296"><ns2:displayCharacter>T</ns2:displayCharacter><ns2:description>T 65%</ns2:description><ns2:value>64.51613</ns2:value></ns2:annotationElement><ns2:annotationElement position="2297"><ns2:displayCharacter>G</ns2:displayCharacter><ns2:description>G 52%</ns2:description><ns2:value>51.612904</ns2:value></ns2:annotationElement><ns2:annotationElement position="2298"><ns2:displayCharacter>T</ns2:displayCharacter><ns2:description>T 52%</ns2:description><ns2:value>51.612904</ns2:value></ns2:annotationElement><ns2:annotationElement position="2299"><ns2:displayCharacter>T</ns2:displayCharacter><ns2:description>T 77%</ns2:description><ns2:value>77.41936</ns2:value></ns2:annotationElement><ns2:annotationElement position="2300"><ns2:displayCharacter>T</ns2:displayCharacter><ns2:description>T 55%</ns2:description><ns2:value>54.83871</ns2:value></ns2:annotationElement><ns2:annotationElement position="2301"><ns2:displayCharacter>T</ns2:displayCharacter><ns2:description>T 90%</ns2:description><ns2:value>90.32258</ns2:value></ns2:annotationElement><ns2:annotationElement position="2302"><ns2:displayCharacter>C</ns2:displayCharacter><ns2:description>C 19%</ns2:description><ns2:value>19.35484</ns2:value></ns2:annotationElement><ns2:annotationElement position="2303"><ns2:displayCharacter>A</ns2:displayCharacter><ns2:description>A 58%</ns2:description><ns2:value>58.064518</ns2:value></ns2:annotationElement><ns2:annotationElement position="2304"><ns2:displayCharacter>T</ns2:displayCharacter><ns2:description>T 55%</ns2:description><ns2:value>54.83871</ns2:value></ns2:annotationElement><ns2:annotationElement position="2305"><ns2:displayCharacter>C</ns2:displayCharacter><ns2:description>C 74%</ns2:description><ns2:value>74.19355</ns2:value></ns2:annotationElement><ns2:annotationElement position="2306"><ns2:displayCharacter>C</ns2:displayCharacter><ns2:description>C 90%</ns2:description><ns2:value>90.32258</ns2:value></ns2:annotationElement><ns2:annotationElement position="2307"><ns2:displayCharacter>G</ns2:displayCharacter><ns2:description>G 71%</ns2:description><ns2:value>70.96774</ns2:value></ns2:annotationElement><ns2:annotationElement position="2308"><ns2:displayCharacter>C</ns2:displayCharacter><ns2:description>C 52%</ns2:description><ns2:value>51.612904</ns2:value></ns2:annotationElement><ns2:annotationElement position="2309"><ns2:displayCharacter>C</ns2:displayCharacter><ns2:description>C 94%</ns2:description><ns2:value>93.548386</ns2:value></ns2:annotationElement><ns2:annotationElement position="2310"><ns2:displayCharacter>C</ns2:displayCharacter><ns2:description>C 71%</ns2:description><ns2:value>70.96774</ns2:value></ns2:annotationElement><ns2:annotationElement position="2311"><ns2:displayCharacter>G</ns2:displayCharacter><ns2:description>G 94%</ns2:description><ns2:value>93.548386</ns2:value></ns2:annotationElement><ns2:annotationElement position="2312"><ns2:displayCharacter>A</ns2:displayCharacter><ns2:description>A 71%</ns2:description><ns2:value>70.96774</ns2:value></ns2:annotationElement><ns2:annotationElement position="2313"><ns2:displayCharacter>A</ns2:displayCharacter><ns2:description>A 94%</ns2:description><ns2:value>93.548386</ns2:value></ns2:annotationElement><ns2:annotationElement position="2314"><ns2:displayCharacter>A</ns2:displayCharacter><ns2:description>A 94%</ns2:description><ns2:value>93.548386</ns2:value></ns2:annotationElement><ns2:annotationElement position="2315"><ns2:displayCharacter>G</ns2:displayCharacter><ns2:description>G 94%</ns2:description><ns2:value>93.548386</ns2:value></ns2:annotationElement><ns2:annotationElement position="2316"><ns2:displayCharacter>T</ns2:displayCharacter><ns2:description>T 94%</ns2:description><ns2:value>93.548386</ns2:value></ns2:annotationElement><ns2:annotationElement position="2317"><ns2:displayCharacter>T</ns2:displayCharacter><ns2:description>T 94%</ns2:description><ns2:value>93.548386</ns2:value></ns2:annotationElement><ns2:annotationElement position="2318"><ns2:displayCharacter>C</ns2:displayCharacter><ns2:description>C 94%</ns2:description><ns2:value>93.548386</ns2:value></ns2:annotationElement><ns2:annotationElement position="2319"><ns2:displayCharacter>A</ns2:displayCharacter><ns2:description>A 94%</ns2:description><ns2:value>93.548386</ns2:value></ns2:annotationElement><ns2:annotationElement position="2320"><ns2:displayCharacter>C</ns2:displayCharacter><ns2:description>C 94%</ns2:description><ns2:value>93.548386</ns2:value></ns2:annotationElement><ns2:annotationElement position="2321"><ns2:displayCharacter>C</ns2:displayCharacter><ns2:description>C 94%</ns2:description><ns2:value>93.548386</ns2:value></ns2:annotationElement><ns2:annotationElement position="2322"><ns2:displayCharacter>G</ns2:displayCharacter><ns2:description>G 94%</ns2:description><ns2:value>93.548386</ns2:value></ns2:annotationElement><ns2:annotationElement position="2323"><ns2:displayCharacter>A</ns2:displayCharacter><ns2:description>A 94%</ns2:description><ns2:value>93.548386</ns2:value></ns2:annotationElement><ns2:annotationElement position="2324"><ns2:displayCharacter>T</ns2:displayCharacter><ns2:description>T 94%</ns2:description><ns2:value>93.548386</ns2:value></ns2:annotationElement><ns2:annotationElement position="2325"><ns2:displayCharacter>A</ns2:displayCharacter><ns2:description>A 90%</ns2:description><ns2:value>90.32258</ns2:value></ns2:annotationElement><ns2:annotationElement position="2326"><ns2:displayCharacter>T</ns2:displayCharacter><ns2:description>T 90%</ns2:description><ns2:value>90.32258</ns2:value></ns2:annotationElement><ns2:annotationElement position="2327"><ns2:displayCharacter>T</ns2:displayCharacter><ns2:description>T 90%</ns2:description><ns2:value>90.32258</ns2:value></ns2:annotationElement><ns2:annotationElement position="2328"><ns2:displayCharacter>T</ns2:displayCharacter><ns2:description>T 52%</ns2:description><ns2:value>51.612904</ns2:value></ns2:annotationElement><ns2:annotationElement position="2329"><ns2:displayCharacter>C</ns2:displayCharacter><ns2:description>C 87%</ns2:description><ns2:value>87.09677</ns2:value></ns2:annotationElement><ns2:annotationElement position="2330"><ns2:displayCharacter>T</ns2:displayCharacter><ns2:description>T 65%</ns2:description><ns2:value>64.51613</ns2:value></ns2:annotationElement><ns2:annotationElement position="2331"><ns2:displayCharacter>T</ns2:displayCharacter><ns2:description>T 87%</ns2:description><ns2:value>87.09677</ns2:value></ns2:annotationElement><ns2:annotationElement position="2332"><ns2:displayCharacter>C</ns2:displayCharacter><ns2:description>C 87%</ns2:description><ns2:value>87.09677</ns2:value></ns2:annotationElement><ns2:annotationElement position="2333"><ns2:displayCharacter>A</ns2:displayCharacter><ns2:description>A 87%</ns2:description><ns2:value>87.09677</ns2:value></ns2:annotationElement><ns2:annotationElement position="2334"><ns2:displayCharacter>A</ns2:displayCharacter><ns2:description>A 71%</ns2:description><ns2:value>70.96774</ns2:value></ns2:annotationElement><ns2:annotationElement position="2335"><ns2:displayCharacter>T</ns2:displayCharacter><ns2:description>T 87%</ns2:description><ns2:value>87.09677</ns2:value></ns2:annotationElement><ns2:annotationElement position="2336"><ns2:displayCharacter>A</ns2:displayCharacter><ns2:description>A 90%</ns2:description><ns2:value>90.32258</ns2:value></ns2:annotationElement><ns2:annotationElement position="2337"><ns2:displayCharacter>G</ns2:displayCharacter><ns2:description>G 84%</ns2:description><ns2:value>83.870964</ns2:value></ns2:annotationElement><ns2:annotationElement position="2338"><ns2:displayCharacter>A</ns2:displayCharacter><ns2:description>A 84%</ns2:description><ns2:value>83.870964</ns2:value></ns2:annotationElement><ns2:annotationElement position="2339"><ns2:displayCharacter>G</ns2:displayCharacter><ns2:description>G 81%</ns2:description><ns2:value>80.645164</ns2:value></ns2:annotationElement><ns2:annotationElement position="2340"><ns2:displayCharacter>G</ns2:displayCharacter><ns2:description>G 84%</ns2:description><ns2:value>83.870964</ns2:value></ns2:annotationElement><ns2:annotationElement position="2341"><ns2:displayCharacter>A</ns2:displayCharacter><ns2:description>A 81%</ns2:description><ns2:value>80.645164</ns2:value></ns2:annotationElement><ns2:annotationElement position="2342"><ns2:displayCharacter>A</ns2:displayCharacter><ns2:description>A 84%</ns2:description><ns2:value>83.870964</ns2:value></ns2:annotationElement><ns2:annotationElement position="2343"><ns2:displayCharacter>G</ns2:displayCharacter><ns2:description>G 81%</ns2:description><ns2:value>80.645164</ns2:value></ns2:annotationElement><ns2:annotationElement position="2344"><ns2:displayCharacter>C</ns2:displayCharacter><ns2:description>C 81%</ns2:description><ns2:value>80.645164</ns2:value></ns2:annotationElement><ns2:annotationElement position="2345"><ns2:displayCharacter>A</ns2:displayCharacter><ns2:description>A 81%</ns2:description><ns2:value>80.645164</ns2:value></ns2:annotationElement><ns2:annotationElement position="2346"><ns2:displayCharacter>A</ns2:displayCharacter><ns2:description>A 81%</ns2:description><ns2:value>80.645164</ns2:value></ns2:annotationElement><ns2:annotationElement position="2347"><ns2:displayCharacter>A</ns2:displayCharacter><ns2:description>A 81%</ns2:description><ns2:value>80.645164</ns2:value></ns2:annotationElement><ns2:annotationElement position="2348"><ns2:displayCharacter>A</ns2:displayCharacter><ns2:description>A 81%</ns2:description><ns2:value>80.645164</ns2:value></ns2:annotationElement><ns2:annotationElement position="2349"><ns2:displayCharacter>G</ns2:displayCharacter><ns2:description>G 81%</ns2:description><ns2:value>80.645164</ns2:value></ns2:annotationElement><ns2:annotationElement position="2350"><ns2:displayCharacter>T</ns2:displayCharacter><ns2:description>T 77%</ns2:description><ns2:value>77.41936</ns2:value></ns2:annotationElement><ns2:annotationElement position="2351"><ns2:displayCharacter>C</ns2:displayCharacter><ns2:description>C 77%</ns2:description><ns2:value>77.41936</ns2:value></ns2:annotationElement><ns2:annotationElement position="2352"><ns2:displayCharacter>G</ns2:displayCharacter><ns2:description>G 71%</ns2:description><ns2:value>70.96774</ns2:value></ns2:annotationElement><ns2:annotationElement position="2353"><ns2:displayCharacter>T</ns2:displayCharacter><ns2:description>T 71%</ns2:description><ns2:value>70.96774</ns2:value></ns2:annotationElement><ns2:annotationElement position="2354"><ns2:displayCharacter>A</ns2:displayCharacter><ns2:description>A 71%</ns2:description><ns2:value>70.96774</ns2:value></ns2:annotationElement><ns2:annotationElement position="2355"><ns2:displayCharacter>A</ns2:displayCharacter><ns2:description>A 71%</ns2:description><ns2:value>70.96774</ns2:value></ns2:annotationElement><ns2:annotationElement position="2356"><ns2:displayCharacter>C</ns2:displayCharacter><ns2:description>C 71%</ns2:description><ns2:value>70.96774</ns2:value></ns2:annotationElement><ns2:annotationElement position="2357"><ns2:displayCharacter>A</ns2:displayCharacter><ns2:description>A 71%</ns2:description><ns2:value>70.96774</ns2:value></ns2:annotationElement><ns2:annotationElement position="2358"><ns2:displayCharacter>A</ns2:displayCharacter><ns2:description>A 71%</ns2:description><ns2:value>70.96774</ns2:value></ns2:annotationElement><ns2:annotationElement position="2359"><ns2:displayCharacter>G</ns2:displayCharacter><ns2:description>G 71%</ns2:description><ns2:value>70.96774</ns2:value></ns2:annotationElement><ns2:annotationElement position="2360"><ns2:displayCharacter>G</ns2:displayCharacter><ns2:description>G 71%</ns2:description><ns2:value>70.96774</ns2:value></ns2:annotationElement><ns2:annotationElement position="2361"><ns2:displayCharacter>T</ns2:displayCharacter><ns2:description>T 71%</ns2:description><ns2:value>70.96774</ns2:value></ns2:annotationElement><ns2:annotationElement position="2362"><ns2:displayCharacter>A</ns2:displayCharacter><ns2:description>A 71%</ns2:description><ns2:value>70.96774</ns2:value></ns2:annotationElement><ns2:annotationElement position="2363"><ns2:displayCharacter>G</ns2:displayCharacter><ns2:description>G 71%</ns2:description><ns2:value>70.96774</ns2:value></ns2:annotationElement><ns2:annotationElement position="2364"><ns2:displayCharacter>C</ns2:displayCharacter><ns2:description>C 71%</ns2:description><ns2:value>70.96774</ns2:value></ns2:annotationElement><ns2:annotationElement position="2365"><ns2:displayCharacter>T</ns2:displayCharacter><ns2:description>T 71%</ns2:description><ns2:value>70.96774</ns2:value></ns2:annotationElement><ns2:annotationElement position="2366"><ns2:displayCharacter>G</ns2:displayCharacter><ns2:description>G 71%</ns2:description><ns2:value>70.96774</ns2:value></ns2:annotationElement><ns2:annotationElement position="2367"><ns2:displayCharacter>T</ns2:displayCharacter><ns2:description>T 71%</ns2:description><ns2:value>70.96774</ns2:value></ns2:annotationElement><ns2:annotationElement position="2368"><ns2:displayCharacter>A</ns2:displayCharacter><ns2:description>A 71%</ns2:description><ns2:value>70.96774</ns2:value></ns2:annotationElement><ns2:annotationElement position="2369"><ns2:displayCharacter>G</ns2:displayCharacter><ns2:description>G 71%</ns2:description><ns2:value>70.96774</ns2:value></ns2:annotationElement><ns2:annotationElement position="2370"><ns2:displayCharacter>G</ns2:displayCharacter><ns2:description>G 71%</ns2:description><ns2:value>70.96774</ns2:value></ns2:annotationElement><ns2:annotationElement position="2371"><ns2:displayCharacter>T</ns2:displayCharacter><ns2:description>T 71%</ns2:description><ns2:value>70.96774</ns2:value></ns2:annotationElement><ns2:annotationElement position="2372"><ns2:displayCharacter>G</ns2:displayCharacter><ns2:description>G 71%</ns2:description><ns2:value>70.96774</ns2:value></ns2:annotationElement><ns2:annotationElement position="2373"><ns2:displayCharacter>A</ns2:displayCharacter><ns2:description>A 71%</ns2:description><ns2:value>70.96774</ns2:value></ns2:annotationElement><ns2:annotationElement position="2374"><ns2:displayCharacter>A</ns2:displayCharacter><ns2:description>A 71%</ns2:description><ns2:value>70.96774</ns2:value></ns2:annotationElement><ns2:annotationElement position="2375"><ns2:displayCharacter>C</ns2:displayCharacter><ns2:description>C 71%</ns2:description><ns2:value>70.96774</ns2:value></ns2:annotationElement><ns2:annotationElement position="2376"><ns2:displayCharacter>C</ns2:displayCharacter><ns2:description>C 71%</ns2:description><ns2:value>70.96774</ns2:value></ns2:annotationElement><ns2:annotationElement position="2377"><ns2:displayCharacter>T</ns2:displayCharacter><ns2:description>T 71%</ns2:description><ns2:value>70.96774</ns2:value></ns2:annotationElement><ns2:annotationElement position="2378"><ns2:displayCharacter>G</ns2:displayCharacter><ns2:description>G 71%</ns2:description><ns2:value>70.96774</ns2:value></ns2:annotationElement><ns2:annotationElement position="2379"><ns2:displayCharacter>C</ns2:displayCharacter><ns2:description>C 71%</ns2:description><ns2:value>70.96774</ns2:value></ns2:annotationElement><ns2:annotationElement position="2380"><ns2:displayCharacter>A</ns2:displayCharacter><ns2:description>A 71%</ns2:description><ns2:value>70.96774</ns2:value></ns2:annotationElement><ns2:annotationElement position="2381"><ns2:displayCharacter>G</ns2:displayCharacter><ns2:description>G 71%</ns2:description><ns2:value>70.96774</ns2:value></ns2:annotationElement><ns2:annotationElement position="2382"><ns2:displayCharacter>C</ns2:displayCharacter><ns2:description>C 71%</ns2:description><ns2:value>70.96774</ns2:value></ns2:annotationElement><ns2:annotationElement position="2383"><ns2:displayCharacter>T</ns2:displayCharacter><ns2:description>T 71%</ns2:description><ns2:value>70.96774</ns2:value></ns2:annotationElement><ns2:annotationElement position="2384"><ns2:displayCharacter>G</ns2:displayCharacter><ns2:description>G 71%</ns2:description><ns2:value>70.96774</ns2:value></ns2:annotationElement><ns2:annotationElement position="2385"><ns2:displayCharacter>G</ns2:displayCharacter><ns2:description>G 71%</ns2:description><ns2:value>70.96774</ns2:value></ns2:annotationElement><ns2:annotationElement position="2386"><ns2:displayCharacter>A</ns2:displayCharacter><ns2:description>A 71%</ns2:description><ns2:value>70.96774</ns2:value></ns2:annotationElement><ns2:annotationElement position="2387"><ns2:displayCharacter>T</ns2:displayCharacter><ns2:description>T 71%</ns2:description><ns2:value>70.96774</ns2:value></ns2:annotationElement><ns2:annotationElement position="2388"><ns2:displayCharacter>C</ns2:displayCharacter><ns2:description>C 71%</ns2:description><ns2:value>70.96774</ns2:value></ns2:annotationElement><ns2:annotationElement position="2389"><ns2:displayCharacter>A</ns2:displayCharacter><ns2:description>A 71%</ns2:description><ns2:value>70.96774</ns2:value></ns2:annotationElement><ns2:annotationElement position="2390"><ns2:displayCharacter>T</ns2:displayCharacter><ns2:description>T 65%</ns2:description><ns2:value>64.51613</ns2:value></ns2:annotationElement><ns2:annotationElement position="2391"><ns2:displayCharacter>T</ns2:displayCharacter><ns2:description>T 65%</ns2:description><ns2:value>64.51613</ns2:value></ns2:annotationElement><ns2:annotationElement position="2392"><ns2:displayCharacter>T</ns2:displayCharacter><ns2:description>T 65%</ns2:description><ns2:value>64.51613</ns2:value></ns2:annotationElement><ns2:annotationElement position="2393"><ns2:displayCharacter>T</ns2:displayCharacter><ns2:description>T 58%</ns2:description><ns2:value>58.064518</ns2:value></ns2:annotationElement><ns2:annotationElement position="2394"><ns2:displayCharacter>C</ns2:displayCharacter><ns2:description>C 48%</ns2:description><ns2:value>48.387096</ns2:value></ns2:annotationElement><ns2:annotationElement position="2395"><ns2:displayCharacter>C</ns2:displayCharacter><ns2:description>C 48%</ns2:description><ns2:value>48.387096</ns2:value></ns2:annotationElement><ns2:annotationElement position="2396"><ns2:displayCharacter>G</ns2:displayCharacter><ns2:description>G 48%</ns2:description><ns2:value>48.387096</ns2:value></ns2:annotationElement><ns2:annotationElement position="2397"><ns2:displayCharacter>A</ns2:displayCharacter><ns2:description>A 48%</ns2:description><ns2:value>48.387096</ns2:value></ns2:annotationElement><ns2:annotationElement position="2398"><ns2:displayCharacter>T</ns2:displayCharacter><ns2:description>T 39%</ns2:description><ns2:value>38.70968</ns2:value></ns2:annotationElement><ns2:annotationElement position="2399"><ns2:displayCharacter>G</ns2:displayCharacter><ns2:description>G 32%</ns2:description><ns2:value>32.258064</ns2:value></ns2:annotationElement><ns2:annotationElement position="2400"><ns2:displayCharacter>+</ns2:displayCharacter><ns2:description>[CT] 10%</ns2:description><ns2:value>9.67742</ns2:value></ns2:annotationElement><ns2:annotationElement position="2401"><ns2:displayCharacter>T</ns2:displayCharacter><ns2:description>T 13%</ns2:description><ns2:value>12.903226</ns2:value></ns2:annotationElement><ns2:annotationElement position="2402"><ns2:displayCharacter>C</ns2:displayCharacter><ns2:description>C 10%</ns2:description><ns2:value>9.67742</ns2:value></ns2:annotationElement><ns2:annotationElement position="2403"><ns2:displayCharacter>T</ns2:displayCharacter><ns2:description>T 10%</ns2:description><ns2:value>9.67742</ns2:value></ns2:annotationElement><ns2:annotationElement position="2404"><ns2:displayCharacter>T</ns2:displayCharacter><ns2:description>T 10%</ns2:description><ns2:value>9.67742</ns2:value></ns2:annotationElement><ns2:annotationElement position="2405"><ns2:displayCharacter>+</ns2:displayCharacter><ns2:description>[AC] 10%</ns2:description><ns2:value>9.67742</ns2:value></ns2:annotationElement><ns2:annotationElement position="2406"><ns2:displayCharacter>T</ns2:displayCharacter><ns2:description>T 16%</ns2:description><ns2:value>16.129032</ns2:value></ns2:annotationElement><ns2:annotationElement position="2407"><ns2:displayCharacter>C</ns2:displayCharacter><ns2:description>C 19%</ns2:description><ns2:value>19.35484</ns2:value></ns2:annotationElement><ns2:annotationElement position="2408"><ns2:displayCharacter>+</ns2:displayCharacter><ns2:description>[AT] 10%</ns2:description><ns2:value>9.67742</ns2:value></ns2:annotationElement><ns2:annotationElement position="2409"><ns2:displayCharacter>+</ns2:displayCharacter><ns2:description>[CT] 10%</ns2:description><ns2:value>9.67742</ns2:value></ns2:annotationElement><ns2:annotationElement position="2410"><ns2:displayCharacter>+</ns2:displayCharacter><ns2:description>[AC] 10%</ns2:description><ns2:value>9.67742</ns2:value></ns2:annotationElement><ns2:annotationElement position="2411"><ns2:displayCharacter>+</ns2:displayCharacter><ns2:description>[GT] 10%</ns2:description><ns2:value>9.67742</ns2:value></ns2:annotationElement><ns2:annotationElement position="2412"><ns2:displayCharacter>+</ns2:displayCharacter><ns2:description>[CG] 10%</ns2:description><ns2:value>9.67742</ns2:value></ns2:annotationElement><ns2:annotationElement position="2413"><ns2:displayCharacter>C</ns2:displayCharacter><ns2:description>C 10%</ns2:description><ns2:value>9.67742</ns2:value></ns2:annotationElement><ns2:annotationElement position="2414"><ns2:displayCharacter>+</ns2:displayCharacter><ns2:description>[GT] 10%</ns2:description><ns2:value>9.67742</ns2:value></ns2:annotationElement><ns2:annotationElement position="2415"><ns2:displayCharacter>C</ns2:displayCharacter><ns2:description>C 19%</ns2:description><ns2:value>19.35484</ns2:value></ns2:annotationElement><ns2:annotationElement position="2416"><ns2:displayCharacter>G</ns2:displayCharacter><ns2:description>G 16%</ns2:description><ns2:value>16.129032</ns2:value></ns2:annotationElement><ns2:annotationElement position="2417"><ns2:displayCharacter>C</ns2:displayCharacter><ns2:description>C 19%</ns2:description><ns2:value>19.35484</ns2:value></ns2:annotationElement><ns2:annotationElement position="2418"><ns2:displayCharacter>G</ns2:displayCharacter><ns2:description>G 16%</ns2:description><ns2:value>16.129032</ns2:value></ns2:annotationElement><ns2:annotationElement position="2419"><ns2:displayCharacter>C</ns2:displayCharacter><ns2:description>C 16%</ns2:description><ns2:value>16.129032</ns2:value></ns2:annotationElement><ns2:annotationElement position="2420"><ns2:displayCharacter>+</ns2:displayCharacter><ns2:description>[CT] 10%</ns2:description><ns2:value>9.67742</ns2:value></ns2:annotationElement><ns2:annotationElement position="2421"><ns2:displayCharacter>G</ns2:displayCharacter><ns2:description>G 10%</ns2:description><ns2:value>9.67742</ns2:value></ns2:annotationElement><ns2:annotationElement position="2422"><ns2:displayCharacter>C</ns2:displayCharacter><ns2:description>C 13%</ns2:description><ns2:value>12.903226</ns2:value></ns2:annotationElement><ns2:annotationElement position="2423"><ns2:displayCharacter>G</ns2:displayCharacter><ns2:description>G 13%</ns2:description><ns2:value>12.903226</ns2:value></ns2:annotationElement><ns2:annotationElement position="2424"><ns2:displayCharacter>C</ns2:displayCharacter><ns2:description>C 10%</ns2:description><ns2:value>9.67742</ns2:value></ns2:annotationElement><ns2:annotationElement position="2425"><ns2:displayCharacter>T</ns2:displayCharacter><ns2:description>T 10%</ns2:description><ns2:value>9.67742</ns2:value></ns2:annotationElement><ns2:annotationElement position="2426"><ns2:displayCharacter>T</ns2:displayCharacter><ns2:description>T 10%</ns2:description><ns2:value>9.67742</ns2:value></ns2:annotationElement><ns2:annotationElement position="2427"><ns2:displayCharacter>C</ns2:displayCharacter><ns2:description>C 13%</ns2:description><ns2:value>12.903226</ns2:value></ns2:annotationElement><ns2:annotationElement position="2428"><ns2:displayCharacter>G</ns2:displayCharacter><ns2:description>G 13%</ns2:description><ns2:value>12.903226</ns2:value></ns2:annotationElement><ns2:annotationElement position="2429"><ns2:displayCharacter>C</ns2:displayCharacter><ns2:description>C 13%</ns2:description><ns2:value>12.903226</ns2:value></ns2:annotationElement><ns2:annotationElement position="2430"><ns2:displayCharacter>T</ns2:displayCharacter><ns2:description>T 10%</ns2:description><ns2:value>9.67742</ns2:value></ns2:annotationElement><ns2:annotationElement position="2431"><ns2:displayCharacter>C</ns2:displayCharacter><ns2:description>C 10%</ns2:description><ns2:value>9.67742</ns2:value></ns2:annotationElement><ns2:annotationElement position="2432"><ns2:displayCharacter>G</ns2:displayCharacter><ns2:description>G 10%</ns2:description><ns2:value>9.67742</ns2:value></ns2:annotationElement><ns2:annotationElement position="2433"><ns2:displayCharacter>C</ns2:displayCharacter><ns2:description>C 10%</ns2:description><ns2:value>9.67742</ns2:value></ns2:annotationElement><ns2:annotationElement position="2434"><ns2:displayCharacter>G</ns2:displayCharacter><ns2:description>G 10%</ns2:description><ns2:value>9.67742</ns2:value></ns2:annotationElement><ns2:annotationElement position="2435"><ns2:displayCharacter>C</ns2:displayCharacter><ns2:description>C 13%</ns2:description><ns2:value>12.903226</ns2:value></ns2:annotationElement><ns2:annotationElement position="2436"><ns2:displayCharacter>G</ns2:displayCharacter><ns2:description>G 13%</ns2:description><ns2:value>12.903226</ns2:value></ns2:annotationElement><ns2:annotationElement position="2437"><ns2:displayCharacter>C</ns2:displayCharacter><ns2:description>C 13%</ns2:description><ns2:value>12.903226</ns2:value></ns2:annotationElement><ns2:annotationElement position="2438"><ns2:displayCharacter>C</ns2:displayCharacter><ns2:description>C 19%</ns2:description><ns2:value>19.35484</ns2:value></ns2:annotationElement><ns2:annotationElement position="2439"><ns2:displayCharacter>G</ns2:displayCharacter><ns2:description>G 19%</ns2:description><ns2:value>19.35484</ns2:value></ns2:annotationElement><ns2:annotationElement position="2440"><ns2:displayCharacter>A</ns2:displayCharacter><ns2:description>A 10%</ns2:description><ns2:value>9.67742</ns2:value></ns2:annotationElement><ns2:annotationElement position="2441"><ns2:displayCharacter>A</ns2:displayCharacter><ns2:description>A 13%</ns2:description><ns2:value>12.903226</ns2:value></ns2:annotationElement><ns2:annotationElement position="2442"><ns2:displayCharacter>A</ns2:displayCharacter><ns2:description>A 10%</ns2:description><ns2:value>9.67742</ns2:value></ns2:annotationElement><ns2:annotationElement position="2443"><ns2:displayCharacter>+</ns2:displayCharacter><ns2:description>[AC] 10%</ns2:description><ns2:value>9.67742</ns2:value></ns2:annotationElement><ns2:annotationElement position="2444"><ns2:displayCharacter>A</ns2:displayCharacter><ns2:description>A 10%</ns2:description><ns2:value>9.67742</ns2:value></ns2:annotationElement><ns2:annotationElement position="2445"><ns2:displayCharacter>A</ns2:displayCharacter><ns2:description>A 10%</ns2:description><ns2:value>9.67742</ns2:value></ns2:annotationElement><ns2:annotationElement position="2446"><ns2:displayCharacter>G</ns2:displayCharacter><ns2:description>G 16%</ns2:description><ns2:value>16.129032</ns2:value></ns2:annotationElement><ns2:annotationElement position="2447"><ns2:displayCharacter>A</ns2:displayCharacter><ns2:description>A 10%</ns2:description><ns2:value>9.67742</ns2:value></ns2:annotationElement><ns2:annotationElement position="2448"><ns2:displayCharacter>A</ns2:displayCharacter><ns2:description>A 10%</ns2:description><ns2:value>9.67742</ns2:value></ns2:annotationElement><ns2:annotationElement position="2449"><ns2:displayCharacter>+</ns2:displayCharacter><ns2:description>[CT] 10%</ns2:description><ns2:value>9.67742</ns2:value></ns2:annotationElement><ns2:annotationElement position="2450"><ns2:displayCharacter>A</ns2:displayCharacter><ns2:description>A 19%</ns2:description><ns2:value>19.35484</ns2:value></ns2:annotationElement><ns2:annotationElement position="2451"><ns2:displayCharacter>C</ns2:displayCharacter><ns2:description>C 10%</ns2:description><ns2:value>9.67742</ns2:value></ns2:annotationElement><ns2:annotationElement position="2452"><ns2:displayCharacter>+</ns2:displayCharacter><ns2:description>[AC] 10%</ns2:description><ns2:value>9.67742</ns2:value></ns2:annotationElement><ns2:annotationElement position="2453"><ns2:displayCharacter>+</ns2:displayCharacter><ns2:description>[AG] 10%</ns2:description><ns2:value>9.67742</ns2:value></ns2:annotationElement><ns2:annotationElement position="2454"><ns2:displayCharacter>G</ns2:displayCharacter><ns2:description>G 19%</ns2:description><ns2:value>19.35484</ns2:value></ns2:annotationElement><ns2:annotationElement position="2455"><ns2:displayCharacter>+</ns2:displayCharacter><ns2:description>[AG] 10%</ns2:description><ns2:value>9.67742</ns2:value></ns2:annotationElement><ns2:annotationElement position="2456"><ns2:displayCharacter>G</ns2:displayCharacter><ns2:description>G 10%</ns2:description><ns2:value>9.67742</ns2:value></ns2:annotationElement><ns2:annotationElement position="2457"><ns2:displayCharacter>C</ns2:displayCharacter><ns2:description>C 10%</ns2:description><ns2:value>9.67742</ns2:value></ns2:annotationElement><ns2:annotationElement position="2458"><ns2:displayCharacter>G</ns2:displayCharacter><ns2:description>G 10%</ns2:description><ns2:value>9.67742</ns2:value></ns2:annotationElement><ns2:annotationElement position="2459"><ns2:displayCharacter>G</ns2:displayCharacter><ns2:description>G 10%</ns2:description><ns2:value>9.67742</ns2:value></ns2:annotationElement><ns2:annotationElement position="2460"><ns2:displayCharacter>G</ns2:displayCharacter><ns2:description>G 10%</ns2:description><ns2:value>9.67742</ns2:value></ns2:annotationElement><ns2:annotationElement position="2461"><ns2:displayCharacter>A</ns2:displayCharacter><ns2:description>A 10%</ns2:description><ns2:value>9.67742</ns2:value></ns2:annotationElement><ns2:annotationElement position="2462"><ns2:displayCharacter>C</ns2:displayCharacter><ns2:description>C 10%</ns2:description><ns2:value>9.67742</ns2:value></ns2:annotationElement><ns2:annotationElement position="2463"><ns2:displayCharacter>A</ns2:displayCharacter><ns2:description>A 10%</ns2:description><ns2:value>9.67742</ns2:value></ns2:annotationElement><ns2:annotationElement position="2464"><ns2:displayCharacter>+</ns2:displayCharacter><ns2:description>[CG] 10%</ns2:description><ns2:value>9.67742</ns2:value></ns2:annotationElement><ns2:annotationElement position="2465"><ns2:displayCharacter>+</ns2:displayCharacter><ns2:description>[AC] 10%</ns2:description><ns2:value>9.67742</ns2:value></ns2:annotationElement><ns2:annotationElement position="2466"><ns2:displayCharacter>+</ns2:displayCharacter><ns2:description>[AG] 10%</ns2:description><ns2:value>9.67742</ns2:value></ns2:annotationElement><ns2:annotationElement position="2467"><ns2:displayCharacter>+</ns2:displayCharacter><ns2:description>[AT] 10%</ns2:description><ns2:value>9.67742</ns2:value></ns2:annotationElement><ns2:annotationElement position="2468"><ns2:displayCharacter>G</ns2:displayCharacter><ns2:description>G 13%</ns2:description><ns2:value>12.903226</ns2:value></ns2:annotationElement><ns2:annotationElement position="2469"><ns2:displayCharacter>C</ns2:displayCharacter><ns2:description>C 19%</ns2:description><ns2:value>19.35484</ns2:value></ns2:annotationElement><ns2:annotationElement position="2470"><ns2:displayCharacter>C</ns2:displayCharacter><ns2:description>C 19%</ns2:description><ns2:value>19.35484</ns2:value></ns2:annotationElement><ns2:annotationElement position="2471"><ns2:displayCharacter>+</ns2:displayCharacter><ns2:description>[AG] 10%</ns2:description><ns2:value>9.67742</ns2:value></ns2:annotationElement><ns2:annotationElement position="2472"><ns2:displayCharacter>C</ns2:displayCharacter><ns2:description>C 19%</ns2:description><ns2:value>19.35484</ns2:value></ns2:annotationElement><ns2:annotationElement position="2473"><ns2:displayCharacter>+</ns2:displayCharacter><ns2:description>[GT] 10%</ns2:description><ns2:value>9.67742</ns2:value></ns2:annotationElement><ns2:annotationElement position="2474"><ns2:displayCharacter>C</ns2:displayCharacter><ns2:description>C 19%</ns2:description><ns2:value>19.35484</ns2:value></ns2:annotationElement><ns2:annotationElement position="2475"><ns2:displayCharacter>+</ns2:displayCharacter><ns2:description>[AG] 10%</ns2:description><ns2:value>9.67742</ns2:value></ns2:annotationElement><ns2:annotationElement position="2476"><ns2:displayCharacter>+</ns2:displayCharacter><ns2:description>[AG] 10%</ns2:description><ns2:value>9.67742</ns2:value></ns2:annotationElement><ns2:annotationElement position="2477"><ns2:displayCharacter>C</ns2:displayCharacter><ns2:description>C 19%</ns2:description><ns2:value>19.35484</ns2:value></ns2:annotationElement><ns2:annotationElement position="2478"><ns2:displayCharacter>+</ns2:displayCharacter><ns2:description>[CT] 10%</ns2:description><ns2:value>9.67742</ns2:value></ns2:annotationElement><ns2:annotationElement position="2479"><ns2:displayCharacter>+</ns2:displayCharacter><ns2:description>[AG] 10%</ns2:description><ns2:value>9.67742</ns2:value></ns2:annotationElement><ns2:annotationElement position="2480"><ns2:displayCharacter>+</ns2:displayCharacter><ns2:description>[AC] 10%</ns2:description><ns2:value>9.67742</ns2:value></ns2:annotationElement><ns2:annotationElement position="2481"><ns2:displayCharacter>+</ns2:displayCharacter><ns2:description>[CG] 10%</ns2:description><ns2:value>9.67742</ns2:value></ns2:annotationElement><ns2:annotationElement position="2482"><ns2:displayCharacter>+</ns2:displayCharacter><ns2:description>[CG] 10%</ns2:description><ns2:value>9.67742</ns2:value></ns2:annotationElement><ns2:annotationElement position="2483"><ns2:displayCharacter>C</ns2:displayCharacter><ns2:description>C 19%</ns2:description><ns2:value>19.35484</ns2:value></ns2:annotationElement><ns2:annotationElement position="2484"><ns2:displayCharacter>+</ns2:displayCharacter><ns2:description>[GT] 10%</ns2:description><ns2:value>9.67742</ns2:value></ns2:annotationElement><ns2:annotationElement position="2485"><ns2:displayCharacter>C</ns2:displayCharacter><ns2:description>C 19%</ns2:description><ns2:value>19.35484</ns2:value></ns2:annotationElement><ns2:annotationElement position="2486"><ns2:displayCharacter>+</ns2:displayCharacter><ns2:description>[AG] 10%</ns2:description><ns2:value>9.67742</ns2:value></ns2:annotationElement><ns2:annotationElement position="2487"><ns2:displayCharacter>+</ns2:displayCharacter><ns2:description>[AG] 10%</ns2:description><ns2:value>9.67742</ns2:value></ns2:annotationElement><ns2:annotationElement position="2488"><ns2:displayCharacter>+</ns2:displayCharacter><ns2:description>[CG] 10%</ns2:description><ns2:value>9.67742</ns2:value></ns2:annotationElement><ns2:annotationElement position="2489"><ns2:displayCharacter>C</ns2:displayCharacter><ns2:description>C 19%</ns2:description><ns2:value>19.35484</ns2:value></ns2:annotationElement><ns2:annotationElement position="2490"><ns2:displayCharacter>A</ns2:displayCharacter><ns2:description>A 10%</ns2:description><ns2:value>9.67742</ns2:value></ns2:annotationElement><ns2:annotationElement position="2491"><ns2:displayCharacter>C</ns2:displayCharacter><ns2:description>C 16%</ns2:description><ns2:value>16.129032</ns2:value></ns2:annotationElement><ns2:annotationElement position="2492"><ns2:displayCharacter>+</ns2:displayCharacter><ns2:description>[AG] 10%</ns2:description><ns2:value>9.67742</ns2:value></ns2:annotationElement><ns2:annotationElement position="2493"><ns2:displayCharacter>+</ns2:displayCharacter><ns2:description>[CT] 10%</ns2:description><ns2:value>9.67742</ns2:value></ns2:annotationElement><ns2:annotationElement position="2494"><ns2:displayCharacter>+</ns2:displayCharacter><ns2:description>[CG] 10%</ns2:description><ns2:value>9.67742</ns2:value></ns2:annotationElement><ns2:annotationElement position="2495"><ns2:displayCharacter>G</ns2:displayCharacter><ns2:description>G 13%</ns2:description><ns2:value>12.903226</ns2:value></ns2:annotationElement><ns2:annotationElement position="2496"><ns2:displayCharacter>C</ns2:displayCharacter><ns2:description>C 19%</ns2:description><ns2:value>19.35484</ns2:value></ns2:annotationElement><ns2:annotationElement position="2497"><ns2:displayCharacter>+</ns2:displayCharacter><ns2:description>[GT] 10%</ns2:description><ns2:value>9.67742</ns2:value></ns2:annotationElement><ns2:annotationElement position="2498"><ns2:displayCharacter>+</ns2:displayCharacter><ns2:description>[CG] 10%</ns2:description><ns2:value>9.67742</ns2:value></ns2:annotationElement><ns2:annotationElement position="2499"><ns2:displayCharacter>+</ns2:displayCharacter><ns2:description>[CG] 10%</ns2:description><ns2:value>9.67742</ns2:value></ns2:annotationElement><ns2:annotationElement position="2500"><ns2:displayCharacter>+</ns2:displayCharacter><ns2:description>[CG] 10%</ns2:description><ns2:value>9.67742</ns2:value></ns2:annotationElement><ns2:annotationElement position="2501"><ns2:displayCharacter>+</ns2:displayCharacter><ns2:description>[CG] 10%</ns2:description><ns2:value>9.67742</ns2:value></ns2:annotationElement><ns2:annotationElement position="2502"><ns2:displayCharacter>+</ns2:displayCharacter><ns2:description>[CT] 10%</ns2:description><ns2:value>9.67742</ns2:value></ns2:annotationElement><ns2:annotationElement position="2503"><ns2:displayCharacter>+</ns2:displayCharacter><ns2:description>[AC] 10%</ns2:description><ns2:value>9.67742</ns2:value></ns2:annotationElement><ns2:annotationElement position="2504"><ns2:displayCharacter>G</ns2:displayCharacter><ns2:description>G 19%</ns2:description><ns2:value>19.35484</ns2:value></ns2:annotationElement><ns2:annotationElement position="2505"><ns2:displayCharacter>G</ns2:displayCharacter><ns2:description>G 19%</ns2:description><ns2:value>19.35484</ns2:value></ns2:annotationElement><ns2:annotationElement position="2506"><ns2:displayCharacter>T</ns2:displayCharacter><ns2:description>T 19%</ns2:description><ns2:value>19.35484</ns2:value></ns2:annotationElement><ns2:annotationElement position="2507"><ns2:displayCharacter>G</ns2:displayCharacter><ns2:description>G 19%</ns2:description><ns2:value>19.35484</ns2:value></ns2:annotationElement><ns2:annotationElement position="2508"><ns2:displayCharacter>G</ns2:displayCharacter><ns2:description>G 19%</ns2:description><ns2:value>19.35484</ns2:value></ns2:annotationElement><ns2:annotationElement position="2509"><ns2:displayCharacter>+</ns2:displayCharacter><ns2:description>[AT] 10%</ns2:description><ns2:value>9.67742</ns2:value></ns2:annotationElement><ns2:annotationElement position="2510"><ns2:displayCharacter>G</ns2:displayCharacter><ns2:description>G 19%</ns2:description><ns2:value>19.35484</ns2:value></ns2:annotationElement><ns2:annotationElement position="2511"><ns2:displayCharacter>C</ns2:displayCharacter><ns2:description>C 19%</ns2:description><ns2:value>19.35484</ns2:value></ns2:annotationElement><ns2:annotationElement position="2512"><ns2:displayCharacter>A</ns2:displayCharacter><ns2:description>A 19%</ns2:description><ns2:value>19.35484</ns2:value></ns2:annotationElement><ns2:annotationElement position="2513"><ns2:displayCharacter>C</ns2:displayCharacter><ns2:description>C 19%</ns2:description><ns2:value>19.35484</ns2:value></ns2:annotationElement><ns2:annotationElement position="2514"><ns2:displayCharacter>G</ns2:displayCharacter><ns2:description>G 19%</ns2:description><ns2:value>19.35484</ns2:value></ns2:annotationElement><ns2:annotationElement position="2515"><ns2:displayCharacter>G</ns2:displayCharacter><ns2:description>G 19%</ns2:description><ns2:value>19.35484</ns2:value></ns2:annotationElement><ns2:annotationElement position="2516"><ns2:displayCharacter>C</ns2:displayCharacter><ns2:description>C 19%</ns2:description><ns2:value>19.35484</ns2:value></ns2:annotationElement><ns2:annotationElement position="2517"><ns2:displayCharacter>C</ns2:displayCharacter><ns2:description>C 19%</ns2:description><ns2:value>19.35484</ns2:value></ns2:annotationElement><ns2:annotationElement position="2518"><ns2:displayCharacter>C</ns2:displayCharacter><ns2:description>C 19%</ns2:description><ns2:value>19.35484</ns2:value></ns2:annotationElement><ns2:annotationElement position="2519"><ns2:displayCharacter>+</ns2:displayCharacter><ns2:description>[AG] 10%</ns2:description><ns2:value>9.67742</ns2:value></ns2:annotationElement><ns2:annotationElement position="2520"><ns2:displayCharacter>C</ns2:displayCharacter><ns2:description>C 19%</ns2:description><ns2:value>19.35484</ns2:value></ns2:annotationElement><ns2:annotationElement position="2521"><ns2:displayCharacter>A</ns2:displayCharacter><ns2:description>A 19%</ns2:description><ns2:value>19.35484</ns2:value></ns2:annotationElement><ns2:annotationElement position="2522"><ns2:displayCharacter>C</ns2:displayCharacter><ns2:description>C 19%</ns2:description><ns2:value>19.35484</ns2:value></ns2:annotationElement><ns2:annotationElement position="2523"><ns2:displayCharacter>A</ns2:displayCharacter><ns2:description>A 19%</ns2:description><ns2:value>19.35484</ns2:value></ns2:annotationElement><ns2:annotationElement position="2524"><ns2:displayCharacter>A</ns2:displayCharacter><ns2:description>A 19%</ns2:description><ns2:value>19.35484</ns2:value></ns2:annotationElement><ns2:annotationElement position="2525"><ns2:displayCharacter>C</ns2:displayCharacter><ns2:description>C 19%</ns2:description><ns2:value>19.35484</ns2:value></ns2:annotationElement><ns2:annotationElement position="2526"><ns2:displayCharacter>G</ns2:displayCharacter><ns2:description>G 19%</ns2:description><ns2:value>19.35484</ns2:value></ns2:annotationElement><ns2:annotationElement position="2527"><ns2:displayCharacter>T</ns2:displayCharacter><ns2:description>T 19%</ns2:description><ns2:value>19.35484</ns2:value></ns2:annotationElement><ns2:annotationElement position="2528"><ns2:displayCharacter>G</ns2:displayCharacter><ns2:description>G 19%</ns2:description><ns2:value>19.35484</ns2:value></ns2:annotationElement><ns2:annotationElement position="2529"><ns2:displayCharacter>T</ns2:displayCharacter><ns2:description>T 19%</ns2:description><ns2:value>19.35484</ns2:value></ns2:annotationElement><ns2:annotationElement position="2530"><ns2:displayCharacter>C</ns2:displayCharacter><ns2:description>C 19%</ns2:description><ns2:value>19.35484</ns2:value></ns2:annotationElement><ns2:annotationElement position="2531"><ns2:displayCharacter>G</ns2:displayCharacter><ns2:description>G 19%</ns2:description><ns2:value>19.35484</ns2:value></ns2:annotationElement><ns2:annotationElement position="2532"><ns2:displayCharacter>C</ns2:displayCharacter><ns2:description>C 19%</ns2:description><ns2:value>19.35484</ns2:value></ns2:annotationElement><ns2:annotationElement position="2533"><ns2:displayCharacter>G</ns2:displayCharacter><ns2:description>G 19%</ns2:description><ns2:value>19.35484</ns2:value></ns2:annotationElement><ns2:annotationElement position="2534"><ns2:displayCharacter>A</ns2:displayCharacter><ns2:description>A 16%</ns2:description><ns2:value>16.129032</ns2:value></ns2:annotationElement><ns2:annotationElement position="2535"><ns2:displayCharacter>T</ns2:displayCharacter><ns2:description>T 19%</ns2:description><ns2:value>19.35484</ns2:value></ns2:annotationElement><ns2:annotationElement position="2536"><ns2:displayCharacter>G</ns2:displayCharacter><ns2:description>G 19%</ns2:description><ns2:value>19.35484</ns2:value></ns2:annotationElement><ns2:annotationElement position="2537"><ns2:displayCharacter>G</ns2:displayCharacter><ns2:description>G 19%</ns2:description><ns2:value>19.35484</ns2:value></ns2:annotationElement><ns2:annotationElement position="2538"><ns2:displayCharacter>A</ns2:displayCharacter><ns2:description>A 19%</ns2:description><ns2:value>19.35484</ns2:value></ns2:annotationElement><ns2:annotationElement position="2539"><ns2:displayCharacter>T</ns2:displayCharacter><ns2:description>T 19%</ns2:description><ns2:value>19.35484</ns2:value></ns2:annotationElement><ns2:annotationElement position="2540"><ns2:displayCharacter>G</ns2:displayCharacter><ns2:description>G 19%</ns2:description><ns2:value>19.35484</ns2:value></ns2:annotationElement><ns2:annotationElement position="2541"><ns2:displayCharacter>A</ns2:displayCharacter><ns2:description>A 19%</ns2:description><ns2:value>19.35484</ns2:value></ns2:annotationElement><ns2:annotationElement position="2542"><ns2:displayCharacter>C</ns2:displayCharacter><ns2:description>C 19%</ns2:description><ns2:value>19.35484</ns2:value></ns2:annotationElement><ns2:annotationElement position="2543"><ns2:displayCharacter>T</ns2:displayCharacter><ns2:description>T 19%</ns2:description><ns2:value>19.35484</ns2:value></ns2:annotationElement><ns2:annotationElement position="2544"><ns2:displayCharacter>T</ns2:displayCharacter><ns2:description>T 19%</ns2:description><ns2:value>19.35484</ns2:value></ns2:annotationElement><ns2:annotationElement position="2545"><ns2:displayCharacter>G</ns2:displayCharacter><ns2:description>G 19%</ns2:description><ns2:value>19.35484</ns2:value></ns2:annotationElement><ns2:annotationElement position="2546"><ns2:displayCharacter>G</ns2:displayCharacter><ns2:description>G 19%</ns2:description><ns2:value>19.35484</ns2:value></ns2:annotationElement><ns2:annotationElement position="2547"><ns2:displayCharacter>C</ns2:displayCharacter><ns2:description>C 19%</ns2:description><ns2:value>19.35484</ns2:value></ns2:annotationElement><ns2:annotationElement position="2548"><ns2:displayCharacter>T</ns2:displayCharacter><ns2:description>T 19%</ns2:description><ns2:value>19.35484</ns2:value></ns2:annotationElement><ns2:annotationElement position="2549"><ns2:displayCharacter>T</ns2:displayCharacter><ns2:description>T 19%</ns2:description><ns2:value>19.35484</ns2:value></ns2:annotationElement><ns2:annotationElement position="2550"><ns2:displayCharacter>C</ns2:displayCharacter><ns2:description>C 19%</ns2:description><ns2:value>19.35484</ns2:value></ns2:annotationElement><ns2:annotationElement position="2551"><ns2:displayCharacter>C</ns2:displayCharacter><ns2:description>C 19%</ns2:description><ns2:value>19.35484</ns2:value></ns2:annotationElement><ns2:annotationElement position="2552"><ns2:displayCharacter>C</ns2:displayCharacter><ns2:description>C 19%</ns2:description><ns2:value>19.35484</ns2:value></ns2:annotationElement><ns2:annotationElement position="2553"><ns2:displayCharacter>G</ns2:displayCharacter><ns2:description>G 19%</ns2:description><ns2:value>19.35484</ns2:value></ns2:annotationElement><ns2:annotationElement position="2554"><ns2:displayCharacter>G</ns2:displayCharacter><ns2:description>G 19%</ns2:description><ns2:value>19.35484</ns2:value></ns2:annotationElement><ns2:annotationElement position="2555"><ns2:displayCharacter>T</ns2:displayCharacter><ns2:description>T 19%</ns2:description><ns2:value>19.35484</ns2:value></ns2:annotationElement><ns2:annotationElement position="2556"><ns2:displayCharacter>T</ns2:displayCharacter><ns2:description>T 19%</ns2:description><ns2:value>19.35484</ns2:value></ns2:annotationElement><ns2:annotationElement position="2557"><ns2:displayCharacter>C</ns2:displayCharacter><ns2:description>C 19%</ns2:description><ns2:value>19.35484</ns2:value></ns2:annotationElement><ns2:annotationElement position="2558"><ns2:displayCharacter>G</ns2:displayCharacter><ns2:description>G 19%</ns2:description><ns2:value>19.35484</ns2:value></ns2:annotationElement><ns2:annotationElement position="2559"><ns2:displayCharacter>T</ns2:displayCharacter><ns2:description>T 19%</ns2:description><ns2:value>19.35484</ns2:value></ns2:annotationElement><ns2:annotationElement position="2560"><ns2:displayCharacter>T</ns2:displayCharacter><ns2:description>T 19%</ns2:description><ns2:value>19.35484</ns2:value></ns2:annotationElement><ns2:annotationElement position="2561"><ns2:displayCharacter>G</ns2:displayCharacter><ns2:description>G 19%</ns2:description><ns2:value>19.35484</ns2:value></ns2:annotationElement><ns2:annotationElement position="2562"><ns2:displayCharacter>A</ns2:displayCharacter><ns2:description>A 19%</ns2:description><ns2:value>19.35484</ns2:value></ns2:annotationElement><ns2:annotationElement position="2563"><ns2:displayCharacter>A</ns2:displayCharacter><ns2:description>A 19%</ns2:description><ns2:value>19.35484</ns2:value></ns2:annotationElement><ns2:annotationElement position="2564"><ns2:displayCharacter>G</ns2:displayCharacter><ns2:description>G 19%</ns2:description><ns2:value>19.35484</ns2:value></ns2:annotationElement><ns2:annotationElement position="2565"><ns2:displayCharacter>A</ns2:displayCharacter><ns2:description>A 19%</ns2:description><ns2:value>19.35484</ns2:value></ns2:annotationElement><ns2:annotationElement position="2566"><ns2:displayCharacter>A</ns2:displayCharacter><ns2:description>A 19%</ns2:description><ns2:value>19.35484</ns2:value></ns2:annotationElement><ns2:annotationElement position="2567"><ns2:displayCharacter>C</ns2:displayCharacter><ns2:description>C 19%</ns2:description><ns2:value>19.35484</ns2:value></ns2:annotationElement><ns2:annotationElement position="2568"><ns2:displayCharacter>G</ns2:displayCharacter><ns2:description>G 19%</ns2:description><ns2:value>19.35484</ns2:value></ns2:annotationElement><ns2:annotationElement position="2569"><ns2:displayCharacter>C</ns2:displayCharacter><ns2:description>C 19%</ns2:description><ns2:value>19.35484</ns2:value></ns2:annotationElement><ns2:annotationElement position="2570"><ns2:displayCharacter>A</ns2:displayCharacter><ns2:description>A 19%</ns2:description><ns2:value>19.35484</ns2:value></ns2:annotationElement><ns2:annotationElement position="2571"><ns2:displayCharacter>G</ns2:displayCharacter><ns2:description>G 19%</ns2:description><ns2:value>19.35484</ns2:value></ns2:annotationElement><ns2:annotationElement position="2572"><ns2:displayCharacter>C</ns2:displayCharacter><ns2:description>C 19%</ns2:description><ns2:value>19.35484</ns2:value></ns2:annotationElement><ns2:annotationElement position="2573"><ns2:displayCharacter>A</ns2:displayCharacter><ns2:description>A 19%</ns2:description><ns2:value>19.35484</ns2:value></ns2:annotationElement><ns2:annotationElement position="2574"><ns2:displayCharacter>A</ns2:displayCharacter><ns2:description>A 19%</ns2:description><ns2:value>19.35484</ns2:value></ns2:annotationElement><ns2:annotationElement position="2575"><ns2:displayCharacter>A</ns2:displayCharacter><ns2:description>A 19%</ns2:description><ns2:value>19.35484</ns2:value></ns2:annotationElement><ns2:annotationElement position="2576"><ns2:displayCharacter>G</ns2:displayCharacter><ns2:description>G 19%</ns2:description><ns2:value>19.35484</ns2:value></ns2:annotationElement><ns2:annotationElement position="2577"><ns2:displayCharacter>C</ns2:displayCharacter><ns2:description>C 19%</ns2:description><ns2:value>19.35484</ns2:value></ns2:annotationElement><ns2:annotationElement position="2578"><ns2:displayCharacter>G</ns2:displayCharacter><ns2:description>G 19%</ns2:description><ns2:value>19.35484</ns2:value></ns2:annotationElement><ns2:annotationElement position="2579"><ns2:displayCharacter>C</ns2:displayCharacter><ns2:description>C 19%</ns2:description><ns2:value>19.35484</ns2:value></ns2:annotationElement><ns2:annotationElement position="2580"><ns2:displayCharacter>G</ns2:displayCharacter><ns2:description>G 19%</ns2:description><ns2:value>19.35484</ns2:value></ns2:annotationElement><ns2:annotationElement position="2581"><ns2:displayCharacter>A</ns2:displayCharacter><ns2:description>A 19%</ns2:description><ns2:value>19.35484</ns2:value></ns2:annotationElement><ns2:annotationElement position="2582"><ns2:displayCharacter>T</ns2:displayCharacter><ns2:description>T 19%</ns2:description><ns2:value>19.35484</ns2:value></ns2:annotationElement><ns2:annotationElement position="2583"><ns2:displayCharacter>A</ns2:displayCharacter><ns2:description>A 19%</ns2:description><ns2:value>19.35484</ns2:value></ns2:annotationElement><ns2:annotationElement position="2584"><ns2:displayCharacter>+</ns2:displayCharacter><ns2:description>[GT] 10%</ns2:description><ns2:value>9.67742</ns2:value></ns2:annotationElement><ns2:annotationElement position="2585"><ns2:displayCharacter>+</ns2:displayCharacter><ns2:description>[GT] 10%</ns2:description><ns2:value>9.67742</ns2:value></ns2:annotationElement><ns2:annotationElement position="2586"><ns2:displayCharacter>T</ns2:displayCharacter><ns2:description>T 19%</ns2:description><ns2:value>19.35484</ns2:value></ns2:annotationElement><ns2:annotationElement position="2587"><ns2:displayCharacter>G</ns2:displayCharacter><ns2:description>G 19%</ns2:description><ns2:value>19.35484</ns2:value></ns2:annotationElement><ns2:annotationElement position="2588"><ns2:displayCharacter>G</ns2:displayCharacter><ns2:description>G 19%</ns2:description><ns2:value>19.35484</ns2:value></ns2:annotationElement><ns2:annotationElement position="2589"><ns2:displayCharacter>T</ns2:displayCharacter><ns2:description>T 19%</ns2:description><ns2:value>19.35484</ns2:value></ns2:annotationElement><ns2:annotationElement position="2590"><ns2:displayCharacter>A</ns2:displayCharacter><ns2:description>A 19%</ns2:description><ns2:value>19.35484</ns2:value></ns2:annotationElement><ns2:annotationElement position="2591"><ns2:displayCharacter>T</ns2:displayCharacter><ns2:description>T 19%</ns2:description><ns2:value>19.35484</ns2:value></ns2:annotationElement><ns2:annotationElement position="2592"><ns2:displayCharacter>G</ns2:displayCharacter><ns2:description>G 19%</ns2:description><ns2:value>19.35484</ns2:value></ns2:annotationElement><ns2:annotationElement position="2593"><ns2:displayCharacter>A</ns2:displayCharacter><ns2:description>A 19%</ns2:description><ns2:value>19.35484</ns2:value></ns2:annotationElement><ns2:annotationElement position="2594"><ns2:displayCharacter>C</ns2:displayCharacter><ns2:description>C 19%</ns2:description><ns2:value>19.35484</ns2:value></ns2:annotationElement><ns2:annotationElement position="2595"><ns2:displayCharacter>C</ns2:displayCharacter><ns2:description>C 19%</ns2:description><ns2:value>19.35484</ns2:value></ns2:annotationElement><ns2:annotationElement position="2596"><ns2:displayCharacter>T</ns2:displayCharacter><ns2:description>T 19%</ns2:description><ns2:value>19.35484</ns2:value></ns2:annotationElement><ns2:annotationElement position="2597"><ns2:displayCharacter>G</ns2:displayCharacter><ns2:description>G 19%</ns2:description><ns2:value>19.35484</ns2:value></ns2:annotationElement><ns2:annotationElement position="2598"><ns2:displayCharacter>C</ns2:displayCharacter><ns2:description>C 19%</ns2:description><ns2:value>19.35484</ns2:value></ns2:annotationElement><ns2:annotationElement position="2599"><ns2:displayCharacter>A</ns2:displayCharacter><ns2:description>A 19%</ns2:description><ns2:value>19.35484</ns2:value></ns2:annotationElement><ns2:annotationElement position="2600"><ns2:displayCharacter>G</ns2:displayCharacter><ns2:description>G 19%</ns2:description><ns2:value>19.35484</ns2:value></ns2:annotationElement><ns2:annotationElement position="2601"><ns2:displayCharacter>A</ns2:displayCharacter><ns2:description>A 19%</ns2:description><ns2:value>19.35484</ns2:value></ns2:annotationElement><ns2:annotationElement position="2602"><ns2:displayCharacter>A</ns2:displayCharacter><ns2:description>A 19%</ns2:description><ns2:value>19.35484</ns2:value></ns2:annotationElement><ns2:annotationElement position="2603"><ns2:displayCharacter>C</ns2:displayCharacter><ns2:description>C 19%</ns2:description><ns2:value>19.35484</ns2:value></ns2:annotationElement><ns2:annotationElement position="2604"><ns2:displayCharacter>C</ns2:displayCharacter><ns2:description>C 19%</ns2:description><ns2:value>19.35484</ns2:value></ns2:annotationElement><ns2:annotationElement position="2605"><ns2:displayCharacter>A</ns2:displayCharacter><ns2:description>A 19%</ns2:description><ns2:value>19.35484</ns2:value></ns2:annotationElement><ns2:annotationElement position="2606"><ns2:displayCharacter>C</ns2:displayCharacter><ns2:description>C 19%</ns2:description><ns2:value>19.35484</ns2:value></ns2:annotationElement><ns2:annotationElement position="2607"><ns2:displayCharacter>T</ns2:displayCharacter><ns2:description>T 19%</ns2:description><ns2:value>19.35484</ns2:value></ns2:annotationElement><ns2:annotationElement position="2608"><ns2:displayCharacter>C</ns2:displayCharacter><ns2:description>C 19%</ns2:description><ns2:value>19.35484</ns2:value></ns2:annotationElement><ns2:annotationElement position="2609"><ns2:displayCharacter>G</ns2:displayCharacter><ns2:description>G 19%</ns2:description><ns2:value>19.35484</ns2:value></ns2:annotationElement><ns2:annotationElement position="2610"><ns2:displayCharacter>G</ns2:displayCharacter><ns2:description>G 19%</ns2:description><ns2:value>19.35484</ns2:value></ns2:annotationElement><ns2:annotationElement position="2611"><ns2:displayCharacter>G</ns2:displayCharacter><ns2:description>G 19%</ns2:description><ns2:value>19.35484</ns2:value></ns2:annotationElement><ns2:label>Consensus</ns2:label><ns2:description>% Identidad</ns2:description></ns2:Annotation></ns2:SequenceSet></ns3:vamsasModel><ns3:JSeq colour="-1" start="1" end="1718" id="sq1"><ns3:features begin="227" end="248" type="AACACCCAGCAGTGTTGACTCA" description="Search Results" featureGroup="F1 (reverse complement_FIP forward internal primer)" score="0.0"/><ns3:features begin="198" end="221" type="ACAGTAAAACCAATGCCTTCACTG" description="Search Results" featureGroup="LF(reverse complement_loop forward primer)" score="0.0"/><ns3:features begin="180" end="197" type="ACGCCCAGCGAATGAATG" description="Search Results" featureGroup="Search Results" score="0.0"/><ns3:features begin="180" end="197" type="ACGCCCAGCGAATGAATG" description="Search Results" featureGroup="F2 (FIP forward internal primer)" score="0.0"/><ns3:features begin="297" end="315" type="ACTGCCCTATCAGCTGGTG" description="Search Results" featureGroup="LB (backward loop primer)" score="0.0"/><ns3:features begin="353" end="370" type="CGGGGGATTAGGGTTCGA" description="Search Results" featureGroup="B3C (reverse_complement_backward external primer)" score="0.0"/><ns3:features begin="162" end="179" type="GGCAACCATCGTCGTGAG" description="Search Results" featureGroup="F3 ( forward external primer)" score="0.0"/><ns3:features begin="269" end="289" type="GGCTTGTTCCGGCGTCTTTTG" description="Search Results" featureGroup="B1C(BIP backward internal primer)" score="0.0"/><ns3:features begin="322" end="340" type="GTGTAGTGGACTGCCATGG" description="Search Results" featureGroup="B2C(BIP reverse_complement_backward internal primer)" score="0.0"/><ns3:features begin="242" end="261" type="TGACTCAATTCATTCCGTGC" description="Search Results" featureGroup="18S_crRNA" score="0.0"/></ns3:JSeq><ns3:JSeq colour="-1" start="1" end="2108" id="sq3"><ns3:features begin="251" end="272" type="AACACCCAGCAGTGTTGACTCA" description="Search Results" featureGroup="F1 (reverse complement_FIP forward internal primer)" score="0.0"/><ns3:features begin="222" end="245" type="ACAGTAAAACCAATGCCTTCACTG" description="Search Results" featureGroup="LF(reverse complement_loop forward primer)" score="0.0"/><ns3:features begin="204" end="221" type="ACGCCCAGCGAATGAATG" description="Search Results" featureGroup="Search Results" score="0.0"/><ns3:features begin="204" end="221" type="ACGCCCAGCGAATGAATG" description="Search Results" featureGroup="F2 (FIP forward internal primer)" score="0.0"/><ns3:features begin="321" end="339" type="ACTGCCCTATCAGCTGGTG" description="Search Results" featureGroup="LB (backward loop primer)" score="0.0"/><ns3:features begin="377" end="394" type="CGGGGGATTAGGGTTCGA" description="Search Results" featureGroup="B3C (reverse_complement_backward external primer)" score="0.0"/><ns3:features begin="186" end="186" type="F3" description="" featureGroup="Jalview" score="0.0"/><ns3:features begin="188" end="203" type="F3" description="" featureGroup="Jalview" score="0.0"/><ns3:features begin="293" end="313" type="GGCTTGTTCCGGCGTCTTTTG" description="Search Results" featureGroup="B1C(BIP backward internal primer)" score="0.0"/><ns3:features begin="346" end="364" type="GTGTAGTGGACTGCCATGG" description="Search Results" featureGroup="B2C(BIP reverse_complement_backward internal primer)" score="0.0"/><ns3:features begin="266" end="285" type="TGACTCAATTCATTCCGTGC" description="Search Results" featureGroup="18S_crRNA" score="0.0"/></ns3:JSeq><ns3:JSeq colour="-1" start="1" end="2127" id="sq5"><ns3:features begin="258" end="279" type="AACACCCAGCAGTGTTGACTCA" description="Search Results" featureGroup="F1 (reverse complement_FIP forward internal primer)" score="0.0"/><ns3:features begin="229" end="252" type="ACAGTAAAACCAATGCCTTCACTG" description="Search Results" featureGroup="LF(reverse complement_loop forward primer)" score="0.0"/><ns3:features begin="211" end="228" type="ACGCCCAGCGAATGAATG" description="Search Results" featureGroup="Search Results" score="0.0"/><ns3:features begin="211" end="228" type="ACGCCCAGCGAATGAATG" description="Search Results" featureGroup="F2 (FIP forward internal primer)" score="0.0"/><ns3:features begin="328" end="346" type="ACTGCCCTATCAGCTGGTG" description="Search Results" featureGroup="LB (backward loop primer)" score="0.0"/><ns3:features begin="384" end="401" type="CGGGGGATTAGGGTTCGA" description="Search Results" featureGroup="B3C (reverse_complement_backward external primer)" score="0.0"/><ns3:features begin="193" end="210" type="GGCAACCATCGTCGTGAG" description="Search Results" featureGroup="F3 ( forward external primer)" score="0.0"/><ns3:features begin="300" end="320" type="GGCTTGTTCCGGCGTCTTTTG" description="Search Results" featureGroup="B1C(BIP backward internal primer)" score="0.0"/><ns3:features begin="353" end="371" type="GTGTAGTGGACTGCCATGG" description="Search Results" featureGroup="B2C(BIP reverse_complement_backward internal primer)" score="0.0"/><ns3:features begin="273" end="292" type="TGACTCAATTCATTCCGTGC" description="Search Results" featureGroup="18S_crRNA" score="0.0"/></ns3:JSeq><ns3:JSeq colour="-1" start="1" end="2128" id="sq7"><ns3:features begin="258" end="279" type="AACACCCAGCAGTGTTGACTCA" description="Search Results" featureGroup="F1 (reverse complement_FIP forward internal primer)" score="0.0"/><ns3:features begin="229" end="252" type="ACAGTAAAACCAATGCCTTCACTG" description="Search Results" featureGroup="LF(reverse complement_loop forward primer)" score="0.0"/><ns3:features begin="211" end="228" type="ACGCCCAGCGAATGAATG" description="Search Results" featureGroup="Search Results" score="0.0"/><ns3:features begin="211" end="228" type="ACGCCCAGCGAATGAATG" description="Search Results" featureGroup="F2 (FIP forward internal primer)" score="0.0"/><ns3:features begin="328" end="346" type="ACTGCCCTATCAGCTGGTG" description="Search Results" featureGroup="LB (backward loop primer)" score="0.0"/><ns3:features begin="384" end="401" type="CGGGGGATTAGGGTTCGA" description="Search Results" featureGroup="B3C (reverse_complement_backward external primer)" score="0.0"/><ns3:features begin="193" end="210" type="GGCAACCATCGTCGTGAG" description="Search Results" featureGroup="F3 ( forward external primer)" score="0.0"/><ns3:features begin="300" end="320" type="GGCTTGTTCCGGCGTCTTTTG" description="Search Results" featureGroup="B1C(BIP backward internal primer)" score="0.0"/><ns3:features begin="353" end="371" type="GTGTAGTGGACTGCCATGG" description="Search Results" featureGroup="B2C(BIP reverse_complement_backward internal primer)" score="0.0"/><ns3:features begin="273" end="292" type="TGACTCAATTCATTCCGTGC" description="Search Results" featureGroup="18S_crRNA" score="0.0"/></ns3:JSeq><ns3:JSeq colour="-1" start="1" end="2190" id="sq9"><ns3:features begin="258" end="279" type="AACACCCAGCAGTGTTGACTCA" description="Search Results" featureGroup="F1 (reverse complement_FIP forward internal primer)" score="0.0"/><ns3:features begin="229" end="252" type="ACAGTAAAACCAATGCCTTCACTG" description="Search Results" featureGroup="LF(reverse complement_loop forward primer)" score="0.0"/><ns3:features begin="211" end="228" type="ACGCCCAGCGAATGAATG" description="Search Results" featureGroup="Search Results" score="0.0"/><ns3:features begin="211" end="228" type="ACGCCCAGCGAATGAATG" description="Search Results" featureGroup="F2 (FIP forward internal primer)" score="0.0"/><ns3:features begin="328" end="346" type="ACTGCCCTATCAGCTGGTG" description="Search Results" featureGroup="LB (backward loop primer)" score="0.0"/><ns3:features begin="384" end="401" type="CGGGGGATTAGGGTTCGA" description="Search Results" featureGroup="B3C (reverse_complement_backward external primer)" score="0.0"/><ns3:features begin="193" end="210" type="GGCAACCATCGTCGTGAG" description="Search Results" featureGroup="F3 ( forward external primer)" score="0.0"/><ns3:features begin="300" end="320" type="GGCTTGTTCCGGCGTCTTTTG" description="Search Results" featureGroup="B1C(BIP backward internal primer)" score="0.0"/><ns3:features begin="353" end="371" type="GTGTAGTGGACTGCCATGG" description="Search Results" featureGroup="B2C(BIP reverse_complement_backward internal primer)" score="0.0"/><ns3:features begin="273" end="292" type="TGACTCAATTCATTCCGTGC" description="Search Results" featureGroup="18S_crRNA" score="0.0"/></ns3:JSeq><ns3:JSeq colour="-1" start="1" end="2190" id="sq11"><ns3:features begin="258" end="279" type="AACACCCAGCAGTGTTGACTCA" description="Search Results" featureGroup="F1 (reverse complement_FIP forward internal primer)" score="0.0"/><ns3:features begin="229" end="252" type="ACAGTAAAACCAATGCCTTCACTG" description="Search Results" featureGroup="LF(reverse complement_loop forward primer)" score="0.0"/><ns3:features begin="211" end="228" type="ACGCCCAGCGAATGAATG" description="Search Results" featureGroup="Search Results" score="0.0"/><ns3:features begin="211" end="228" type="ACGCCCAGCGAATGAATG" description="Search Results" featureGroup="F2 (FIP forward internal primer)" score="0.0"/><ns3:features begin="328" end="346" type="ACTGCCCTATCAGCTGGTG" description="Search Results" featureGroup="LB (backward loop primer)" score="0.0"/><ns3:features begin="384" end="401" type="CGGGGGATTAGGGTTCGA" description="Search Results" featureGroup="B3C (reverse_complement_backward external primer)" score="0.0"/><ns3:features begin="193" end="210" type="GGCAACCATCGTCGTGAG" description="Search Results" featureGroup="F3 ( forward external primer)" score="0.0"/><ns3:features begin="300" end="320" type="GGCTTGTTCCGGCGTCTTTTG" description="Search Results" featureGroup="B1C(BIP backward internal primer)" score="0.0"/><ns3:features begin="353" end="371" type="GTGTAGTGGACTGCCATGG" description="Search Results" featureGroup="B2C(BIP reverse_complement_backward internal primer)" score="0.0"/><ns3:features begin="273" end="292" type="TGACTCAATTCATTCCGTGC" description="Search Results" featureGroup="18S_crRNA" score="0.0"/></ns3:JSeq><ns3:JSeq colour="-1" start="1" end="2190" id="sq13"><ns3:features begin="258" end="279" type="AACACCCAGCAGTGTTGACTCA" description="Search Results" featureGroup="F1 (reverse complement_FIP forward internal primer)" score="0.0"/><ns3:features begin="229" end="252" type="ACAGTAAAACCAATGCCTTCACTG" description="Search Results" featureGroup="LF(reverse complement_loop forward primer)" score="0.0"/><ns3:features begin="211" end="228" type="ACGCCCAGCGAATGAATG" description="Search Results" featureGroup="Search Results" score="0.0"/><ns3:features begin="211" end="228" type="ACGCCCAGCGAATGAATG" description="Search Results" featureGroup="F2 (FIP forward internal primer)" score="0.0"/><ns3:features begin="328" end="346" type="ACTGCCCTATCAGCTGGTG" description="Search Results" featureGroup="LB (backward loop primer)" score="0.0"/><ns3:features begin="384" end="401" type="CGGGGGATTAGGGTTCGA" description="Search Results" featureGroup="B3C (reverse_complement_backward external primer)" score="0.0"/><ns3:features begin="193" end="210" type="GGCAACCATCGTCGTGAG" description="Search Results" featureGroup="F3 ( forward external primer)" score="0.0"/><ns3:features begin="300" end="320" type="GGCTTGTTCCGGCGTCTTTTG" description="Search Results" featureGroup="B1C(BIP backward internal primer)" score="0.0"/><ns3:features begin="353" end="371" type="GTGTAGTGGACTGCCATGG" description="Search Results" featureGroup="B2C(BIP reverse_complement_backward internal primer)" score="0.0"/><ns3:features begin="273" end="292" type="TGACTCAATTCATTCCGTGC" description="Search Results" featureGroup="18S_crRNA" score="0.0"/></ns3:JSeq><ns3:JSeq colour="-1" start="1" end="2190" id="sq15"><ns3:features begin="258" end="279" type="AACACCCAGCAGTGTTGACTCA" description="Search Results" featureGroup="F1 (reverse complement_FIP forward internal primer)" score="0.0"/><ns3:features begin="229" end="252" type="ACAGTAAAACCAATGCCTTCACTG" description="Search Results" featureGroup="LF(reverse complement_loop forward primer)" score="0.0"/><ns3:features begin="211" end="228" type="ACGCCCAGCGAATGAATG" description="Search Results" featureGroup="Search Results" score="0.0"/><ns3:features begin="211" end="228" type="ACGCCCAGCGAATGAATG" description="Search Results" featureGroup="F2 (FIP forward internal primer)" score="0.0"/><ns3:features begin="328" end="346" type="ACTGCCCTATCAGCTGGTG" description="Search Results" featureGroup="LB (backward loop primer)" score="0.0"/><ns3:features begin="384" end="401" type="CGGGGGATTAGGGTTCGA" description="Search Results" featureGroup="B3C (reverse_complement_backward external primer)" score="0.0"/><ns3:features begin="193" end="210" type="GGCAACCATCGTCGTGAG" description="Search Results" featureGroup="F3 ( forward external primer)" score="0.0"/><ns3:features begin="300" end="320" type="GGCTTGTTCCGGCGTCTTTTG" description="Search Results" featureGroup="B1C(BIP backward internal primer)" score="0.0"/><ns3:features begin="353" end="371" type="GTGTAGTGGACTGCCATGG" description="Search Results" featureGroup="B2C(BIP reverse_complement_backward internal primer)" score="0.0"/><ns3:features begin="273" end="292" type="TGACTCAATTCATTCCGTGC" description="Search Results" featureGroup="18S_crRNA" score="0.0"/></ns3:JSeq><ns3:JSeq colour="-1" start="1" end="2191" id="sq17"><ns3:features begin="258" end="279" type="AACACCCAGCAGTGTTGACTCA" description="Search Results" featureGroup="F1 (reverse complement_FIP forward internal primer)" score="0.0"/><ns3:features begin="229" end="252" type="ACAGTAAAACCAATGCCTTCACTG" description="Search Results" featureGroup="LF(reverse complement_loop forward primer)" score="0.0"/><ns3:features begin="211" end="228" type="ACGCCCAGCGAATGAATG" description="Search Results" featureGroup="Search Results" score="0.0"/><ns3:features begin="211" end="228" type="ACGCCCAGCGAATGAATG" description="Search Results" featureGroup="F2 (FIP forward internal primer)" score="0.0"/><ns3:features begin="328" end="346" type="ACTGCCCTATCAGCTGGTG" description="Search Results" featureGroup="LB (backward loop primer)" score="0.0"/><ns3:features begin="384" end="401" type="CGGGGGATTAGGGTTCGA" description="Search Results" featureGroup="B3C (reverse_complement_backward external primer)" score="0.0"/><ns3:features begin="193" end="210" type="GGCAACCATCGTCGTGAG" description="Search Results" featureGroup="F3 ( forward external primer)" score="0.0"/><ns3:features begin="300" end="320" type="GGCTTGTTCCGGCGTCTTTTG" description="Search Results" featureGroup="B1C(BIP backward internal primer)" score="0.0"/><ns3:features begin="353" end="371" type="GTGTAGTGGACTGCCATGG" description="Search Results" featureGroup="B2C(BIP reverse_complement_backward internal primer)" score="0.0"/><ns3:features begin="273" end="292" type="TGACTCAATTCATTCCGTGC" description="Search Results" featureGroup="18S_crRNA" score="0.0"/></ns3:JSeq><ns3:JSeq colour="-1" start="1" end="2191" id="sq19"><ns3:features begin="258" end="279" type="AACACCCAGCAGTGTTGACTCA" description="Search Results" featureGroup="F1 (reverse complement_FIP forward internal primer)" score="0.0"/><ns3:features begin="229" end="252" type="ACAGTAAAACCAATGCCTTCACTG" description="Search Results" featureGroup="LF(reverse complement_loop forward primer)" score="0.0"/><ns3:features begin="211" end="228" type="ACGCCCAGCGAATGAATG" description="Search Results" featureGroup="Search Results" score="0.0"/><ns3:features begin="211" end="228" type="ACGCCCAGCGAATGAATG" description="Search Results" featureGroup="F2 (FIP forward internal primer)" score="0.0"/><ns3:features begin="328" end="346" type="ACTGCCCTATCAGCTGGTG" description="Search Results" featureGroup="LB (backward loop primer)" score="0.0"/><ns3:features begin="384" end="401" type="CGGGGGATTAGGGTTCGA" description="Search Results" featureGroup="B3C (reverse_complement_backward external primer)" score="0.0"/><ns3:features begin="193" end="210" type="GGCAACCATCGTCGTGAG" description="Search Results" featureGroup="F3 ( forward external primer)" score="0.0"/><ns3:features begin="300" end="320" type="GGCTTGTTCCGGCGTCTTTTG" description="Search Results" featureGroup="B1C(BIP backward internal primer)" score="0.0"/><ns3:features begin="353" end="371" type="GTGTAGTGGACTGCCATGG" description="Search Results" featureGroup="B2C(BIP reverse_complement_backward internal primer)" score="0.0"/><ns3:features begin="273" end="292" type="TGACTCAATTCATTCCGTGC" description="Search Results" featureGroup="18S_crRNA" score="0.0"/></ns3:JSeq><ns3:JSeq colour="-1" start="1" end="2191" id="sq21"><ns3:features begin="258" end="279" type="AACACCCAGCAGTGTTGACTCA" description="Search Results" featureGroup="F1 (reverse complement_FIP forward internal primer)" score="0.0"/><ns3:features begin="229" end="252" type="ACAGTAAAACCAATGCCTTCACTG" description="Search Results" featureGroup="LF(reverse complement_loop forward primer)" score="0.0"/><ns3:features begin="211" end="228" type="ACGCCCAGCGAATGAATG" description="Search Results" featureGroup="Search Results" score="0.0"/><ns3:features begin="211" end="228" type="ACGCCCAGCGAATGAATG" description="Search Results" featureGroup="F2 (FIP forward internal primer)" score="0.0"/><ns3:features begin="328" end="346" type="ACTGCCCTATCAGCTGGTG" description="Search Results" featureGroup="LB (backward loop primer)" score="0.0"/><ns3:features begin="384" end="401" type="CGGGGGATTAGGGTTCGA" description="Search Results" featureGroup="B3C (reverse_complement_backward external primer)" score="0.0"/><ns3:features begin="193" end="210" type="GGCAACCATCGTCGTGAG" description="Search Results" featureGroup="F3 ( forward external primer)" score="0.0"/><ns3:features begin="300" end="320" type="GGCTTGTTCCGGCGTCTTTTG" description="Search Results" featureGroup="B1C(BIP backward internal primer)" score="0.0"/><ns3:features begin="353" end="371" type="GTGTAGTGGACTGCCATGG" description="Search Results" featureGroup="B2C(BIP reverse_complement_backward internal primer)" score="0.0"/><ns3:features begin="273" end="292" type="TGACTCAATTCATTCCGTGC" description="Search Results" featureGroup="18S_crRNA" score="0.0"/></ns3:JSeq><ns3:JSeq colour="-1" start="1" end="2191" id="sq23"><ns3:features begin="258" end="279" type="AACACCCAGCAGTGTTGACTCA" description="Search Results" featureGroup="F1 (reverse complement_FIP forward internal primer)" score="0.0"/><ns3:features begin="229" end="252" type="ACAGTAAAACCAATGCCTTCACTG" description="Search Results" featureGroup="LF(reverse complement_loop forward primer)" score="0.0"/><ns3:features begin="211" end="228" type="ACGCCCAGCGAATGAATG" description="Search Results" featureGroup="Search Results" score="0.0"/><ns3:features begin="211" end="228" type="ACGCCCAGCGAATGAATG" description="Search Results" featureGroup="F2 (FIP forward internal primer)" score="0.0"/><ns3:features begin="328" end="346" type="ACTGCCCTATCAGCTGGTG" description="Search Results" featureGroup="LB (backward loop primer)" score="0.0"/><ns3:features begin="384" end="401" type="CGGGGGATTAGGGTTCGA" description="Search Results" featureGroup="B3C (reverse_complement_backward external primer)" score="0.0"/><ns3:features begin="193" end="210" type="GGCAACCATCGTCGTGAG" description="Search Results" featureGroup="F3 ( forward external primer)" score="0.0"/><ns3:features begin="300" end="320" type="GGCTTGTTCCGGCGTCTTTTG" description="Search Results" featureGroup="B1C(BIP backward internal primer)" score="0.0"/><ns3:features begin="353" end="371" type="GTGTAGTGGACTGCCATGG" description="Search Results" featureGroup="B2C(BIP reverse_complement_backward internal primer)" score="0.0"/><ns3:features begin="273" end="292" type="TGACTCAATTCATTCCGTGC" description="Search Results" featureGroup="18S_crRNA" score="0.0"/></ns3:JSeq><ns3:JSeq colour="-1" start="1" end="2191" id="sq25"><ns3:features begin="258" end="279" type="AACACCCAGCAGTGTTGACTCA" description="Search Results" featureGroup="F1 (reverse complement_FIP forward internal primer)" score="0.0"/><ns3:features begin="229" end="252" type="ACAGTAAAACCAATGCCTTCACTG" description="Search Results" featureGroup="LF(reverse complement_loop forward primer)" score="0.0"/><ns3:features begin="211" end="228" type="ACGCCCAGCGAATGAATG" description="Search Results" featureGroup="Search Results" score="0.0"/><ns3:features begin="211" end="228" type="ACGCCCAGCGAATGAATG" description="Search Results" featureGroup="F2 (FIP forward internal primer)" score="0.0"/><ns3:features begin="328" end="346" type="ACTGCCCTATCAGCTGGTG" description="Search Results" featureGroup="LB (backward loop primer)" score="0.0"/><ns3:features begin="384" end="401" type="CGGGGGATTAGGGTTCGA" description="Search Results" featureGroup="B3C (reverse_complement_backward external primer)" score="0.0"/><ns3:features begin="193" end="210" type="GGCAACCATCGTCGTGAG" description="Search Results" featureGroup="F3 ( forward external primer)" score="0.0"/><ns3:features begin="300" end="320" type="GGCTTGTTCCGGCGTCTTTTG" description="Search Results" featureGroup="B1C(BIP backward internal primer)" score="0.0"/><ns3:features begin="353" end="371" type="GTGTAGTGGACTGCCATGG" description="Search Results" featureGroup="B2C(BIP reverse_complement_backward internal primer)" score="0.0"/><ns3:features begin="273" end="292" type="TGACTCAATTCATTCCGTGC" description="Search Results" featureGroup="18S_crRNA" score="0.0"/></ns3:JSeq><ns3:JSeq colour="-1" start="1" end="2204" id="sq27"><ns3:features begin="278" end="299" type="AACACCCAGCAGTGTTGACTCA" description="Search Results" featureGroup="F1 (reverse complement_FIP forward internal primer)" score="0.0"/><ns3:features begin="249" end="272" type="ACAGTAAAACCAATGCCTTCACTG" description="Search Results" featureGroup="LF(reverse complement_loop forward primer)" score="0.0"/><ns3:features begin="231" end="248" type="ACGCCCAGCGAATGAATG" description="Search Results" featureGroup="Search Results" score="0.0"/><ns3:features begin="231" end="248" type="ACGCCCAGCGAATGAATG" description="Search Results" featureGroup="F2 (FIP forward internal primer)" score="0.0"/><ns3:features begin="348" end="366" type="ACTGCCCTATCAGCTGGTG" description="Search Results" featureGroup="LB (backward loop primer)" score="0.0"/><ns3:features begin="404" end="421" type="CGGGGGATTAGGGTTCGA" description="Search Results" featureGroup="B3C (reverse_complement_backward external primer)" score="0.0"/><ns3:features begin="213" end="230" type="GGCAACCATCGTCGTGAG" description="Search Results" featureGroup="F3 ( forward external primer)" score="0.0"/><ns3:features begin="320" end="340" type="GGCTTGTTCCGGCGTCTTTTG" description="Search Results" featureGroup="B1C(BIP backward internal primer)" score="0.0"/><ns3:features begin="373" end="391" type="GTGTAGTGGACTGCCATGG" description="Search Results" featureGroup="B2C(BIP reverse_complement_backward internal primer)" score="0.0"/><ns3:features begin="293" end="312" type="TGACTCAATTCATTCCGTGC" description="Search Results" featureGroup="18S_crRNA" score="0.0"/></ns3:JSeq><ns3:JSeq colour="-1" start="1" end="2205" id="sq29"><ns3:features begin="278" end="299" type="AACACCCAGCAGTGTTGACTCA" description="Search Results" featureGroup="F1 (reverse complement_FIP forward internal primer)" score="0.0"/><ns3:features begin="249" end="272" type="ACAGTAAAACCAATGCCTTCACTG" description="Search Results" featureGroup="LF(reverse complement_loop forward primer)" score="0.0"/><ns3:features begin="231" end="248" type="ACGCCCAGCGAATGAATG" description="Search Results" featureGroup="Search Results" score="0.0"/><ns3:features begin="231" end="248" type="ACGCCCAGCGAATGAATG" description="Search Results" featureGroup="F2 (FIP forward internal primer)" score="0.0"/><ns3:features begin="348" end="366" type="ACTGCCCTATCAGCTGGTG" description="Search Results" featureGroup="LB (backward loop primer)" score="0.0"/><ns3:features begin="404" end="421" type="CGGGGGATTAGGGTTCGA" description="Search Results" featureGroup="B3C (reverse_complement_backward external primer)" score="0.0"/><ns3:features begin="213" end="230" type="GGCAACCATCGTCGTGAG" description="Search Results" featureGroup="F3 ( forward external primer)" score="0.0"/><ns3:features begin="320" end="340" type="GGCTTGTTCCGGCGTCTTTTG" description="Search Results" featureGroup="B1C(BIP backward internal primer)" score="0.0"/><ns3:features begin="373" end="391" type="GTGTAGTGGACTGCCATGG" description="Search Results" featureGroup="B2C(BIP reverse_complement_backward internal primer)" score="0.0"/><ns3:features begin="293" end="312" type="TGACTCAATTCATTCCGTGC" description="Search Results" featureGroup="18S_crRNA" score="0.0"/></ns3:JSeq><ns3:JSeq colour="-1" start="1" end="2205" id="sq31"><ns3:features begin="278" end="299" type="AACACCCAGCAGTGTTGACTCA" description="Search Results" featureGroup="F1 (reverse complement_FIP forward internal primer)" score="0.0"/><ns3:features begin="249" end="272" type="ACAGTAAAACCAATGCCTTCACTG" description="Search Results" featureGroup="LF(reverse complement_loop forward primer)" score="0.0"/><ns3:features begin="231" end="248" type="ACGCCCAGCGAATGAATG" description="Search Results" featureGroup="Search Results" score="0.0"/><ns3:features begin="231" end="248" type="ACGCCCAGCGAATGAATG" description="Search Results" featureGroup="F2 (FIP forward internal primer)" score="0.0"/><ns3:features begin="348" end="366" type="ACTGCCCTATCAGCTGGTG" description="Search Results" featureGroup="LB (backward loop primer)" score="0.0"/><ns3:features begin="404" end="421" type="CGGGGGATTAGGGTTCGA" description="Search Results" featureGroup="B3C (reverse_complement_backward external primer)" score="0.0"/><ns3:features begin="213" end="230" type="GGCAACCATCGTCGTGAG" description="Search Results" featureGroup="F3 ( forward external primer)" score="0.0"/><ns3:features begin="320" end="340" type="GGCTTGTTCCGGCGTCTTTTG" description="Search Results" featureGroup="B1C(BIP backward internal primer)" score="0.0"/><ns3:features begin="373" end="391" type="GTGTAGTGGACTGCCATGG" description="Search Results" featureGroup="B2C(BIP reverse_complement_backward internal primer)" score="0.0"/><ns3:features begin="293" end="312" type="TGACTCAATTCATTCCGTGC" description="Search Results" featureGroup="18S_crRNA" score="0.0"/></ns3:JSeq><ns3:JSeq colour="-1" start="1" end="2235" id="sq33"><ns3:features begin="271" end="273" type="18S_crRNA" description="" featureGroup="Jalview" score="0.0"/><ns3:features begin="275" end="290" type="18S_crRNA" description="" featureGroup="Jalview" score="0.0"/><ns3:features begin="298" end="299" type="B1c" description="" featureGroup="Jalview" score="0.0"/><ns3:features begin="301" end="302" type="B1c" description="" featureGroup="Jalview" score="0.0"/><ns3:features begin="308" end="308" type="B1c" description="" featureGroup="Jalview" score="0.0"/><ns3:features begin="309" end="310" type="B1c" description="" featureGroup="Jalview" score="0.0"/><ns3:features begin="311" end="312" type="B1c" description="" featureGroup="Jalview" score="0.0"/><ns3:features begin="313" end="313" type="B1c" description="" featureGroup="Jalview" score="0.0"/><ns3:features begin="314" end="317" type="B1c" description="" featureGroup="Jalview" score="0.0"/><ns3:features begin="318" end="321" type="B1c" description="" featureGroup="Jalview" score="0.0"/><ns3:features begin="385" end="402" type="CGGGGGATTAGGGTTCGA" description="Search Results" featureGroup="B3C (reverse_complement_backward external primer)" score="0.0"/><ns3:features begin="256" end="257" type="F1c" description="" featureGroup="Jalview" score="0.0"/><ns3:features begin="258" end="260" type="F1c" description="" featureGroup="Jalview" score="0.0"/><ns3:features begin="262" end="264" type="F1c" description="" featureGroup="Jalview" score="0.0"/><ns3:features begin="266" end="267" type="F1c" description="" featureGroup="Jalview" score="0.0"/><ns3:features begin="268" end="268" type="F1c" description="" featureGroup="Jalview" score="0.0"/><ns3:features begin="269" end="270" type="F1c" description="" featureGroup="Jalview" score="0.0"/><ns3:features begin="209" end="211" type="F2 (FIP forward internal primer)" description="" featureGroup="Jalview" score="0.0"/><ns3:features begin="213" end="226" type="F2 (FIP forward internal primer)" description="" featureGroup="Jalview" score="0.0"/><ns3:features begin="190" end="196" type="F3" description="" featureGroup="Jalview" score="0.0"/><ns3:features begin="201" end="201" type="F3" description="" featureGroup="Jalview" score="0.0"/><ns3:features begin="203" end="203" type="F3" description="" featureGroup="Jalview" score="0.0"/><ns3:features begin="205" end="206" type="F3" description="" featureGroup="Jalview" score="0.0"/><ns3:features begin="208" end="208" type="F3" description="" featureGroup="Jalview" score="0.0"/><ns3:features begin="354" end="372" type="GTGTAGTGGACTGCCATGG" description="Search Results" featureGroup="B2C(BIP reverse_complement_backward internal primer)" score="0.0"/><ns3:features begin="329" end="342" type="LB" description="" featureGroup="Jalview" score="0.0"/><ns3:features begin="345" end="345" type="LB" description="" featureGroup="Jalview" score="0.0"/><ns3:features begin="347" end="347" type="LB" description="" featureGroup="Jalview" score="0.0"/><ns3:features begin="227" end="227" type="LF" description="" featureGroup="Jalview" score="0.0"/><ns3:features begin="229" end="229" type="LF" description="" featureGroup="Jalview" score="0.0"/><ns3:features begin="230" end="230" type="LF" description="" featureGroup="Jalview" score="0.0"/><ns3:features begin="231" end="231" type="LF" description="" featureGroup="Jalview" score="0.0"/><ns3:features begin="232" end="232" type="LF" description="" featureGroup="Jalview" score="0.0"/><ns3:features begin="233" end="245" type="LF" description="" featureGroup="Jalview" score="0.0"/><ns3:features begin="246" end="246" type="LF" description="" featureGroup="Jalview" score="0.0"/><ns3:features begin="247" end="247" type="LF" description="" featureGroup="Jalview" score="0.0"/><ns3:features begin="248" end="248" type="LF" description="" featureGroup="Jalview" score="0.0"/><ns3:features begin="250" end="250" type="LF" description="" featureGroup="Jalview" score="0.0"/></ns3:JSeq><ns3:JSeq colour="-1" start="1" end="2186" id="sq35"><ns3:features begin="314" end="314" type="B1c" description="" featureGroup="Jalview" score="0.0"/><ns3:features begin="327" end="327" type="B1c" description="" featureGroup="Jalview" score="0.0"/><ns3:features begin="328" end="329" type="B1c" description="" featureGroup="Jalview" score="0.0"/><ns3:features begin="330" end="330" type="B1c" description="" featureGroup="Jalview" score="0.0"/><ns3:features begin="331" end="334" type="B1c" description="" featureGroup="Jalview" score="0.0"/><ns3:features begin="337" end="338" type="B1c" description="" featureGroup="Jalview" score="0.0"/><ns3:features begin="402" end="419" type="CGGGGGATTAGGGTTCGA" description="Search Results" featureGroup="B3C (reverse_complement_backward external primer)" score="0.0"/><ns3:features begin="272" end="273" type="F1c" description="" featureGroup="Jalview" score="0.0"/><ns3:features begin="274" end="276" type="F1c" description="" featureGroup="Jalview" score="0.0"/><ns3:features begin="278" end="280" type="F1c" description="" featureGroup="Jalview" score="0.0"/><ns3:features begin="283" end="283" type="F1c" description="" featureGroup="Jalview" score="0.0"/><ns3:features begin="284" end="284" type="F1c" description="" featureGroup="Jalview" score="0.0"/><ns3:features begin="285" end="286" type="F1c" description="" featureGroup="Jalview" score="0.0"/><ns3:features begin="221" end="223" type="F2 (FIP forward internal primer)" description="" featureGroup="Jalview" score="0.0"/><ns3:features begin="225" end="238" type="F2 (FIP forward internal primer)" description="" featureGroup="Jalview" score="0.0"/><ns3:features begin="211" end="211" type="F3" description="" featureGroup="Jalview" score="0.0"/><ns3:features begin="217" end="218" type="F3" description="" featureGroup="Jalview" score="0.0"/><ns3:features begin="220" end="220" type="F3" description="" featureGroup="Jalview" score="0.0"/><ns3:features begin="371" end="389" type="GTGTAGTGGACTGCCATGG" description="Search Results" featureGroup="B2C(BIP reverse_complement_backward internal primer)" score="0.0"/><ns3:features begin="346" end="359" type="LB" description="" featureGroup="Jalview" score="0.0"/><ns3:features begin="362" end="362" type="LB" description="" featureGroup="Jalview" score="0.0"/><ns3:features begin="363" end="363" type="LB" description="" featureGroup="Jalview" score="0.0"/><ns3:features begin="364" end="364" type="LB" description="" featureGroup="Jalview" score="0.0"/><ns3:features begin="239" end="239" type="LF" description="" featureGroup="Jalview" score="0.0"/><ns3:features begin="241" end="241" type="LF" description="" featureGroup="Jalview" score="0.0"/><ns3:features begin="243" end="243" type="LF" description="" featureGroup="Jalview" score="0.0"/><ns3:features begin="244" end="244" type="LF" description="" featureGroup="Jalview" score="0.0"/><ns3:features begin="246" end="251" type="LF" description="" featureGroup="Jalview" score="0.0"/><ns3:features begin="253" end="256" type="LF" description="" featureGroup="Jalview" score="0.0"/><ns3:features begin="260" end="260" type="LF" description="" featureGroup="Jalview" score="0.0"/><ns3:features begin="266" end="266" type="LF" description="" featureGroup="Jalview" score="0.0"/><ns3:features begin="287" end="306" type="TGACTCAATTCATTCCGTGC" description="Search Results" featureGroup="18S_crRNA" score="0.0"/></ns3:JSeq><ns3:JSeq colour="-1" start="1" end="2186" id="sq37"><ns3:features begin="314" end="314" type="B1c" description="" featureGroup="Jalview" score="0.0"/><ns3:features begin="327" end="327" type="B1c" description="" featureGroup="Jalview" score="0.0"/><ns3:features begin="328" end="329" type="B1c" description="" featureGroup="Jalview" score="0.0"/><ns3:features begin="330" end="330" type="B1c" description="" featureGroup="Jalview" score="0.0"/><ns3:features begin="331" end="334" type="B1c" description="" featureGroup="Jalview" score="0.0"/><ns3:features begin="337" end="338" type="B1c" description="" featureGroup="Jalview" score="0.0"/><ns3:features begin="402" end="419" type="CGGGGGATTAGGGTTCGA" description="Search Results" featureGroup="B3C (reverse_complement_backward external primer)" score="0.0"/><ns3:features begin="272" end="273" type="F1c" description="" featureGroup="Jalview" score="0.0"/><ns3:features begin="274" end="276" type="F1c" description="" featureGroup="Jalview" score="0.0"/><ns3:features begin="278" end="280" type="F1c" description="" featureGroup="Jalview" score="0.0"/><ns3:features begin="283" end="283" type="F1c" description="" featureGroup="Jalview" score="0.0"/><ns3:features begin="284" end="284" type="F1c" description="" featureGroup="Jalview" score="0.0"/><ns3:features begin="285" end="286" type="F1c" description="" featureGroup="Jalview" score="0.0"/><ns3:features begin="221" end="223" type="F2 (FIP forward internal primer)" description="" featureGroup="Jalview" score="0.0"/><ns3:features begin="225" end="237" type="F2 (FIP forward internal primer)" description="" featureGroup="Jalview" score="0.0"/><ns3:features begin="238" end="238" type="F2 (FIP forward internal primer)" description="" featureGroup="Jalview" score="0.0"/><ns3:features begin="211" end="211" type="F3" description="" featureGroup="Jalview" score="0.0"/><ns3:features begin="217" end="218" type="F3" description="" featureGroup="Jalview" score="0.0"/><ns3:features begin="219" end="219" type="F3" description="" featureGroup="Jalview" score="0.0"/><ns3:features begin="220" end="220" type="F3" description="" featureGroup="Jalview" score="0.0"/><ns3:features begin="371" end="389" type="GTGTAGTGGACTGCCATGG" description="Search Results" featureGroup="B2C(BIP reverse_complement_backward internal primer)" score="0.0"/><ns3:features begin="346" end="359" type="LB" description="" featureGroup="Jalview" score="0.0"/><ns3:features begin="362" end="362" type="LB" description="" featureGroup="Jalview" score="0.0"/><ns3:features begin="363" end="363" type="LB" description="" featureGroup="Jalview" score="0.0"/><ns3:features begin="364" end="364" type="LB" description="" featureGroup="Jalview" score="0.0"/><ns3:features begin="239" end="239" type="LF" description="" featureGroup="Jalview" score="0.0"/><ns3:features begin="241" end="241" type="LF" description="" featureGroup="Jalview" score="0.0"/><ns3:features begin="243" end="243" type="LF" description="" featureGroup="Jalview" score="0.0"/><ns3:features begin="244" end="244" type="LF" description="" featureGroup="Jalview" score="0.0"/><ns3:features begin="246" end="251" type="LF" description="" featureGroup="Jalview" score="0.0"/><ns3:features begin="253" end="253" type="LF" description="" featureGroup="Jalview" score="0.0"/><ns3:features begin="254" end="255" type="LF" description="" featureGroup="Jalview" score="0.0"/><ns3:features begin="256" end="256" type="LF" description="" featureGroup="Jalview" score="0.0"/><ns3:features begin="260" end="260" type="LF" description="" featureGroup="Jalview" score="0.0"/><ns3:features begin="266" end="266" type="LF" description="" featureGroup="Jalview" score="0.0"/><ns3:features begin="287" end="306" type="TGACTCAATTCATTCCGTGC" description="Search Results" featureGroup="18S_crRNA" score="0.0"/></ns3:JSeq><ns3:JSeq colour="-1" start="1" end="2101" id="sq39"><ns3:features begin="302" end="302" type="B1c" description="" featureGroup="Jalview" score="0.0"/><ns3:features begin="303" end="303" type="B1c" description="" featureGroup="Jalview" score="0.0"/><ns3:features begin="316" end="317" type="B1c" description="" featureGroup="Jalview" score="0.0"/><ns3:features begin="318" end="319" type="B1c" description="" featureGroup="Jalview" score="0.0"/><ns3:features begin="320" end="320" type="B1c" description="" featureGroup="Jalview" score="0.0"/><ns3:features begin="321" end="324" type="B1c" description="" featureGroup="Jalview" score="0.0"/><ns3:features begin="327" end="328" type="B1c" description="" featureGroup="Jalview" score="0.0"/><ns3:features begin="392" end="409" type="CGGGGGATTAGGGTTCGA" description="Search Results" featureGroup="B3C (reverse_complement_backward external primer)" score="0.0"/><ns3:features begin="260" end="261" type="F1c" description="" featureGroup="Jalview" score="0.0"/><ns3:features begin="262" end="264" type="F1c" description="" featureGroup="Jalview" score="0.0"/><ns3:features begin="265" end="268" type="F1c" description="" featureGroup="Jalview" score="0.0"/><ns3:features begin="271" end="271" type="F1c" description="" featureGroup="Jalview" score="0.0"/><ns3:features begin="272" end="272" type="F1c" description="" featureGroup="Jalview" score="0.0"/><ns3:features begin="273" end="274" type="F1c" description="" featureGroup="Jalview" score="0.0"/><ns3:features begin="209" end="211" type="F2 (FIP forward internal primer)" description="" featureGroup="Jalview" score="0.0"/><ns3:features begin="213" end="225" type="F2 (FIP forward internal primer)" description="" featureGroup="Jalview" score="0.0"/><ns3:features begin="226" end="226" type="F2 (FIP forward internal primer)" description="" featureGroup="Jalview" score="0.0"/><ns3:features begin="202" end="202" type="F3" description="" featureGroup="Jalview" score="0.0"/><ns3:features begin="203" end="203" type="F3" description="" featureGroup="Jalview" score="0.0"/><ns3:features begin="208" end="208" type="F3" description="" featureGroup="Jalview" score="0.0"/><ns3:features begin="361" end="379" type="GTGTAGTGGACTGCCATGG" description="Search Results" featureGroup="B2C(BIP reverse_complement_backward internal primer)" score="0.0"/><ns3:features begin="336" end="349" type="LB" description="" featureGroup="Jalview" score="0.0"/><ns3:features begin="352" end="352" type="LB" description="" featureGroup="Jalview" score="0.0"/><ns3:features begin="353" end="353" type="LB" description="" featureGroup="Jalview" score="0.0"/><ns3:features begin="354" end="354" type="LB" description="" featureGroup="Jalview" score="0.0"/><ns3:features begin="227" end="227" type="LF" description="" featureGroup="Jalview" score="0.0"/><ns3:features begin="229" end="229" type="LF" description="" featureGroup="Jalview" score="0.0"/><ns3:features begin="231" end="231" type="LF" description="" featureGroup="Jalview" score="0.0"/><ns3:features begin="232" end="232" type="LF" description="" featureGroup="Jalview" score="0.0"/><ns3:features begin="233" end="233" type="LF" description="" featureGroup="Jalview" score="0.0"/><ns3:features begin="235" end="239" type="LF" description="" featureGroup="Jalview" score="0.0"/><ns3:features begin="241" end="241" type="LF" description="" featureGroup="Jalview" score="0.0"/><ns3:features begin="242" end="243" type="LF" description="" featureGroup="Jalview" score="0.0"/><ns3:features begin="248" end="248" type="LF" description="" featureGroup="Jalview" score="0.0"/><ns3:features begin="254" end="254" type="LF" description="" featureGroup="Jalview" score="0.0"/><ns3:features begin="275" end="294" type="TGACTCAATTCATTCCGTGC" description="Search Results" featureGroup="18S_crRNA" score="0.0"/></ns3:JSeq><ns3:JSeq colour="-1" start="1" end="2250" id="sq41"><ns3:features begin="337" end="337" type="B1c" description="" featureGroup="Jalview" score="0.0"/><ns3:features begin="350" end="350" type="B1c" description="" featureGroup="Jalview" score="0.0"/><ns3:features begin="351" end="352" type="B1c" description="" featureGroup="Jalview" score="0.0"/><ns3:features begin="353" end="353" type="B1c" description="" featureGroup="Jalview" score="0.0"/><ns3:features begin="354" end="357" type="B1c" description="" featureGroup="Jalview" score="0.0"/><ns3:features begin="360" end="361" type="B1c" description="" featureGroup="Jalview" score="0.0"/><ns3:features begin="425" end="442" type="CGGGGGATTAGGGTTCGA" description="Search Results" featureGroup="B3C (reverse_complement_backward external primer)" score="0.0"/><ns3:features begin="295" end="296" type="F1c" description="" featureGroup="Jalview" score="0.0"/><ns3:features begin="297" end="299" type="F1c" description="" featureGroup="Jalview" score="0.0"/><ns3:features begin="301" end="303" type="F1c" description="" featureGroup="Jalview" score="0.0"/><ns3:features begin="306" end="306" type="F1c" description="" featureGroup="Jalview" score="0.0"/><ns3:features begin="307" end="307" type="F1c" description="" featureGroup="Jalview" score="0.0"/><ns3:features begin="308" end="309" type="F1c" description="" featureGroup="Jalview" score="0.0"/><ns3:features begin="244" end="246" type="F2 (FIP forward internal primer)" description="" featureGroup="Jalview" score="0.0"/><ns3:features begin="248" end="260" type="F2 (FIP forward internal primer)" description="" featureGroup="Jalview" score="0.0"/><ns3:features begin="261" end="261" type="F2 (FIP forward internal primer)" description="" featureGroup="Jalview" score="0.0"/><ns3:features begin="234" end="234" type="F3" description="" featureGroup="Jalview" score="0.0"/><ns3:features begin="240" end="241" type="F3" description="" featureGroup="Jalview" score="0.0"/><ns3:features begin="243" end="243" type="F3" description="" featureGroup="Jalview" score="0.0"/><ns3:features begin="394" end="412" type="GTGTAGTGGACTGCCATGG" description="Search Results" featureGroup="B2C(BIP reverse_complement_backward internal primer)" score="0.0"/><ns3:features begin="369" end="382" type="LB" description="" featureGroup="Jalview" score="0.0"/><ns3:features begin="385" end="385" type="LB" description="" featureGroup="Jalview" score="0.0"/><ns3:features begin="386" end="386" type="LB" description="" featureGroup="Jalview" score="0.0"/><ns3:features begin="387" end="387" type="LB" description="" featureGroup="Jalview" score="0.0"/><ns3:features begin="262" end="262" type="LF" description="" featureGroup="Jalview" score="0.0"/><ns3:features begin="264" end="264" type="LF" description="" featureGroup="Jalview" score="0.0"/><ns3:features begin="266" end="266" type="LF" description="" featureGroup="Jalview" score="0.0"/><ns3:features begin="267" end="267" type="LF" description="" featureGroup="Jalview" score="0.0"/><ns3:features begin="269" end="274" type="LF" description="" featureGroup="Jalview" score="0.0"/><ns3:features begin="276" end="276" type="LF" description="" featureGroup="Jalview" score="0.0"/><ns3:features begin="277" end="278" type="LF" description="" featureGroup="Jalview" score="0.0"/><ns3:features begin="279" end="279" type="LF" description="" featureGroup="Jalview" score="0.0"/><ns3:features begin="283" end="283" type="LF" description="" featureGroup="Jalview" score="0.0"/><ns3:features begin="289" end="289" type="LF" description="" featureGroup="Jalview" score="0.0"/><ns3:features begin="310" end="329" type="TGACTCAATTCATTCCGTGC" description="Search Results" featureGroup="18S_crRNA" score="0.0"/></ns3:JSeq><ns3:JSeq colour="-1" start="1" end="2254" id="sq43"><ns3:features begin="338" end="338" type="B1c" description="" featureGroup="Jalview" score="0.0"/><ns3:features begin="351" end="351" type="B1c" description="" featureGroup="Jalview" score="0.0"/><ns3:features begin="352" end="353" type="B1c" description="" featureGroup="Jalview" score="0.0"/><ns3:features begin="354" end="354" type="B1c" description="" featureGroup="Jalview" score="0.0"/><ns3:features begin="355" end="358" type="B1c" description="" featureGroup="Jalview" score="0.0"/><ns3:features begin="361" end="362" type="B1c" description="" featureGroup="Jalview" score="0.0"/><ns3:features begin="426" end="443" type="CGGGGGATTAGGGTTCGA" description="Search Results" featureGroup="B3C (reverse_complement_backward external primer)" score="0.0"/><ns3:features begin="296" end="297" type="F1c" description="" featureGroup="Jalview" score="0.0"/><ns3:features begin="298" end="300" type="F1c" description="" featureGroup="Jalview" score="0.0"/><ns3:features begin="302" end="304" type="F1c" description="" featureGroup="Jalview" score="0.0"/><ns3:features begin="307" end="307" type="F1c" description="" featureGroup="Jalview" score="0.0"/><ns3:features begin="308" end="308" type="F1c" description="" featureGroup="Jalview" score="0.0"/><ns3:features begin="309" end="310" type="F1c" description="" featureGroup="Jalview" score="0.0"/><ns3:features begin="245" end="247" type="F2 (FIP forward internal primer)" description="" featureGroup="Jalview" score="0.0"/><ns3:features begin="249" end="261" type="F2 (FIP forward internal primer)" description="" featureGroup="Jalview" score="0.0"/><ns3:features begin="262" end="262" type="F2 (FIP forward internal primer)" description="" featureGroup="Jalview" score="0.0"/><ns3:features begin="235" end="235" type="F3" description="" featureGroup="Jalview" score="0.0"/><ns3:features begin="241" end="242" type="F3" description="" featureGroup="Jalview" score="0.0"/><ns3:features begin="244" end="244" type="F3" description="" featureGroup="Jalview" score="0.0"/><ns3:features begin="395" end="413" type="GTGTAGTGGACTGCCATGG" description="Search Results" featureGroup="B2C(BIP reverse_complement_backward internal primer)" score="0.0"/><ns3:features begin="370" end="383" type="LB" description="" featureGroup="Jalview" score="0.0"/><ns3:features begin="386" end="386" type="LB" description="" featureGroup="Jalview" score="0.0"/><ns3:features begin="387" end="387" type="LB" description="" featureGroup="Jalview" score="0.0"/><ns3:features begin="388" end="388" type="LB" description="" featureGroup="Jalview" score="0.0"/><ns3:features begin="263" end="263" type="LF" description="" featureGroup="Jalview" score="0.0"/><ns3:features begin="265" end="265" type="LF" description="" featureGroup="Jalview" score="0.0"/><ns3:features begin="267" end="267" type="LF" description="" featureGroup="Jalview" score="0.0"/><ns3:features begin="268" end="268" type="LF" description="" featureGroup="Jalview" score="0.0"/><ns3:features begin="270" end="275" type="LF" description="" featureGroup="Jalview" score="0.0"/><ns3:features begin="277" end="277" type="LF" description="" featureGroup="Jalview" score="0.0"/><ns3:features begin="278" end="279" type="LF" description="" featureGroup="Jalview" score="0.0"/><ns3:features begin="280" end="280" type="LF" description="" featureGroup="Jalview" score="0.0"/><ns3:features begin="284" end="284" type="LF" description="" featureGroup="Jalview" score="0.0"/><ns3:features begin="290" end="290" type="LF" description="" featureGroup="Jalview" score="0.0"/><ns3:features begin="311" end="330" type="TGACTCAATTCATTCCGTGC" description="Search Results" featureGroup="18S_crRNA" score="0.0"/></ns3:JSeq><ns3:JSeq colour="-1" start="1" end="2273" id="sq45"><ns3:features begin="293" end="295" type="18S_crRNA" description="" featureGroup="Jalview" score="0.0"/><ns3:features begin="297" end="311" type="18S_crRNA" description="" featureGroup="Jalview" score="0.0"/><ns3:features begin="320" end="320" type="B1c" description="" featureGroup="Jalview" score="0.0"/><ns3:features begin="321" end="321" type="B1c" description="" featureGroup="Jalview" score="0.0"/><ns3:features begin="323" end="324" type="B1c" description="" featureGroup="Jalview" score="0.0"/><ns3:features begin="330" end="330" type="B1c" description="" featureGroup="Jalview" score="0.0"/><ns3:features begin="332" end="333" type="B1c" description="" featureGroup="Jalview" score="0.0"/><ns3:features begin="334" end="334" type="B1c" description="" featureGroup="Jalview" score="0.0"/><ns3:features begin="335" end="338" type="B1c" description="" featureGroup="Jalview" score="0.0"/><ns3:features begin="339" end="340" type="B1c" description="" featureGroup="Jalview" score="0.0"/><ns3:features begin="341" end="342" type="B1c" description="" featureGroup="Jalview" score="0.0"/><ns3:features begin="406" end="423" type="CGGGGGATTAGGGTTCGA" description="Search Results" featureGroup="B3C (reverse_complement_backward external primer)" score="0.0"/><ns3:features begin="278" end="279" type="F1c" description="" featureGroup="Jalview" score="0.0"/><ns3:features begin="280" end="282" type="F1c" description="" featureGroup="Jalview" score="0.0"/><ns3:features begin="283" end="283" type="F1c" description="" featureGroup="Jalview" score="0.0"/><ns3:features begin="284" end="286" type="F1c" description="" featureGroup="Jalview" score="0.0"/><ns3:features begin="288" end="289" type="F1c" description="" featureGroup="Jalview" score="0.0"/><ns3:features begin="290" end="290" type="F1c" description="" featureGroup="Jalview" score="0.0"/><ns3:features begin="291" end="292" type="F1c" description="" featureGroup="Jalview" score="0.0"/><ns3:features begin="289" end="289" type="F1c" description="" featureGroup="Jalview" score="0.0"/><ns3:features begin="232" end="232" type="F2" description="" featureGroup="Jalview" score="0.0"/><ns3:features begin="234" end="234" type="F2" description="" featureGroup="Jalview" score="0.0"/><ns3:features begin="236" end="249" type="F2 (FIP forward internal primer)" description="" featureGroup="Jalview" score="0.0"/><ns3:features begin="213" end="218" type="F3" description="" featureGroup="Jalview" score="0.0"/><ns3:features begin="223" end="223" type="F3" description="" featureGroup="Jalview" score="0.0"/><ns3:features begin="226" end="226" type="F3" description="" featureGroup="Jalview" score="0.0"/><ns3:features begin="228" end="229" type="F3" description="" featureGroup="Jalview" score="0.0"/><ns3:features begin="231" end="231" type="F3" description="" featureGroup="Jalview" score="0.0"/><ns3:features begin="375" end="393" type="GTGTAGTGGACTGCCATGG" description="Search Results" featureGroup="B2C(BIP reverse_complement_backward internal primer)" score="0.0"/><ns3:features begin="350" end="363" type="LB" description="" featureGroup="Jalview" score="0.0"/><ns3:features begin="366" end="366" type="LB" description="" featureGroup="Jalview" score="0.0"/><ns3:features begin="367" end="367" type="LB" description="" featureGroup="Jalview" score="0.0"/><ns3:features begin="368" end="368" type="LB" description="" featureGroup="Jalview" score="0.0"/><ns3:features begin="250" end="250" type="LF" description="" featureGroup="Jalview" score="0.0"/><ns3:features begin="252" end="252" type="LF" description="" featureGroup="Jalview" score="0.0"/><ns3:features begin="253" end="253" type="LF" description="" featureGroup="Jalview" score="0.0"/><ns3:features begin="254" end="254" type="LF" description="" featureGroup="Jalview" score="0.0"/><ns3:features begin="255" end="255" type="LF" description="" featureGroup="Jalview" score="0.0"/><ns3:features begin="256" end="261" type="LF" description="" featureGroup="Jalview" score="0.0"/><ns3:features begin="262" end="262" type="LF" description="" featureGroup="Jalview" score="0.0"/><ns3:features begin="263" end="263" type="LF" description="" featureGroup="Jalview" score="0.0"/><ns3:features begin="264" end="265" type="LF" description="" featureGroup="Jalview" score="0.0"/><ns3:features begin="266" end="266" type="LF" description="" featureGroup="Jalview" score="0.0"/><ns3:features begin="267" end="267" type="LF" description="" featureGroup="Jalview" score="0.0"/><ns3:features begin="268" end="268" type="LF" description="" featureGroup="Jalview" score="0.0"/><ns3:features begin="269" end="269" type="LF" description="" featureGroup="Jalview" score="0.0"/><ns3:features begin="270" end="270" type="LF" description="" featureGroup="Jalview" score="0.0"/><ns3:features begin="272" end="272" type="LF" description="" featureGroup="Jalview" score="0.0"/></ns3:JSeq><ns3:JSeq colour="-1" start="1" end="2140" id="sq47"><ns3:features begin="294" end="296" type="18S_crRNA" description="" featureGroup="Jalview" score="0.0"/><ns3:features begin="298" end="312" type="18S_crRNA" description="" featureGroup="Jalview" score="0.0"/><ns3:features begin="321" end="321" type="B1c" description="" featureGroup="Jalview" score="0.0"/><ns3:features begin="322" end="322" type="B1c" description="" featureGroup="Jalview" score="0.0"/><ns3:features begin="323" end="323" type="B1c" description="" featureGroup="Jalview" score="0.0"/><ns3:features begin="327" end="327" type="B1c" description="" featureGroup="Jalview" score="0.0"/><ns3:features begin="328" end="329" type="B1c" description="" featureGroup="Jalview" score="0.0"/><ns3:features begin="330" end="331" type="B1c" description="" featureGroup="Jalview" score="0.0"/><ns3:features begin="332" end="332" type="B1c" description="" featureGroup="Jalview" score="0.0"/><ns3:features begin="333" end="336" type="B1c" description="" featureGroup="Jalview" score="0.0"/><ns3:features begin="337" end="338" type="B1c" description="" featureGroup="Jalview" score="0.0"/><ns3:features begin="339" end="340" type="B1c" description="" featureGroup="Jalview" score="0.0"/><ns3:features begin="404" end="421" type="CGGGGGATTAGGGTTCGA" description="Search Results" featureGroup="B3C (reverse_complement_backward external primer)" score="0.0"/><ns3:features begin="279" end="279" type="F1c" description="" featureGroup="Jalview" score="0.0"/><ns3:features begin="284" end="284" type="F1c" description="" featureGroup="Jalview" score="0.0"/><ns3:features begin="285" end="287" type="F1c" description="" featureGroup="Jalview" score="0.0"/><ns3:features begin="290" end="290" type="F1c" description="" featureGroup="Jalview" score="0.0"/><ns3:features begin="291" end="291" type="F1c" description="" featureGroup="Jalview" score="0.0"/><ns3:features begin="292" end="293" type="F1c" description="" featureGroup="Jalview" score="0.0"/><ns3:features begin="231" end="233" type="F2 (FIP forward internal primer)" description="" featureGroup="Jalview" score="0.0"/><ns3:features begin="235" end="248" type="F2 (FIP forward internal primer)" description="" featureGroup="Jalview" score="0.0"/><ns3:features begin="212" end="217" type="F3" description="" featureGroup="Jalview" score="0.0"/><ns3:features begin="218" end="218" type="F3" description="" featureGroup="Jalview" score="0.0"/><ns3:features begin="222" end="222" type="F3" description="" featureGroup="Jalview" score="0.0"/><ns3:features begin="224" end="224" type="F3" description="" featureGroup="Jalview" score="0.0"/><ns3:features begin="225" end="225" type="F3" description="" featureGroup="Jalview" score="0.0"/><ns3:features begin="227" end="228" type="F3" description="" featureGroup="Jalview" score="0.0"/><ns3:features begin="230" end="230" type="F3" description="" featureGroup="Jalview" score="0.0"/><ns3:features begin="373" end="391" type="GTGTAGTGGACTGCCATGG" description="Search Results" featureGroup="B2C(BIP reverse_complement_backward internal primer)" score="0.0"/><ns3:features begin="348" end="361" type="LB" description="" featureGroup="Jalview" score="0.0"/><ns3:features begin="364" end="364" type="LB" description="" featureGroup="Jalview" score="0.0"/><ns3:features begin="365" end="365" type="LB" description="" featureGroup="Jalview" score="0.0"/><ns3:features begin="366" end="366" type="LB" description="" featureGroup="Jalview" score="0.0"/><ns3:features begin="249" end="249" type="LF" description="" featureGroup="Jalview" score="0.0"/><ns3:features begin="250" end="250" type="LF" description="" featureGroup="Jalview" score="0.0"/><ns3:features begin="251" end="251" type="LF" description="" featureGroup="Jalview" score="0.0"/><ns3:features begin="253" end="253" type="LF" description="" featureGroup="Jalview" score="0.0"/><ns3:features begin="254" end="254" type="LF" description="" featureGroup="Jalview" score="0.0"/><ns3:features begin="255" end="255" type="LF" description="" featureGroup="Jalview" score="0.0"/><ns3:features begin="256" end="261" type="LF" description="" featureGroup="Jalview" score="0.0"/><ns3:features begin="263" end="263" type="LF" description="" featureGroup="Jalview" score="0.0"/><ns3:features begin="264" end="265" type="LF" description="" featureGroup="Jalview" score="0.0"/><ns3:features begin="268" end="268" type="LF" description="" featureGroup="Jalview" score="0.0"/><ns3:features begin="273" end="273" type="LF" description="" featureGroup="Jalview" score="0.0"/><ns3:features begin="294" end="313" type="TGACTCAATTCATTCCGTGC" description="Search Results" featureGroup="18S_crRNA" score="0.0"/></ns3:JSeq><ns3:JSeq colour="-1" start="1" end="2355" id="sq49"><ns3:features begin="294" end="296" type="18S_crRNA" description="" featureGroup="Jalview" score="0.0"/><ns3:features begin="298" end="312" type="18S_crRNA" description="" featureGroup="Jalview" score="0.0"/><ns3:features begin="321" end="321" type="B1c" description="" featureGroup="Jalview" score="0.0"/><ns3:features begin="322" end="322" type="B1c" description="" featureGroup="Jalview" score="0.0"/><ns3:features begin="323" end="323" type="B1c" description="" featureGroup="Jalview" score="0.0"/><ns3:features begin="324" end="324" type="B1c" description="" featureGroup="Jalview" score="0.0"/><ns3:features begin="327" end="327" type="B1c" description="" featureGroup="Jalview" score="0.0"/><ns3:features begin="328" end="329" type="B1c" description="" featureGroup="Jalview" score="0.0"/><ns3:features begin="330" end="331" type="B1c" description="" featureGroup="Jalview" score="0.0"/><ns3:features begin="332" end="332" type="B1c" description="" featureGroup="Jalview" score="0.0"/><ns3:features begin="333" end="336" type="B1c" description="" featureGroup="Jalview" score="0.0"/><ns3:features begin="337" end="338" type="B1c" description="" featureGroup="Jalview" score="0.0"/><ns3:features begin="339" end="340" type="B1c" description="" featureGroup="Jalview" score="0.0"/><ns3:features begin="404" end="421" type="CGGGGGATTAGGGTTCGA" description="Search Results" featureGroup="B3C (reverse_complement_backward external primer)" score="0.0"/><ns3:features begin="279" end="279" type="F1c" description="" featureGroup="Jalview" score="0.0"/><ns3:features begin="281" end="283" type="F1c" description="" featureGroup="Jalview" score="0.0"/><ns3:features begin="285" end="287" type="F1c" description="" featureGroup="Jalview" score="0.0"/><ns3:features begin="290" end="290" type="F1c" description="" featureGroup="Jalview" score="0.0"/><ns3:features begin="291" end="291" type="F1c" description="" featureGroup="Jalview" score="0.0"/><ns3:features begin="292" end="293" type="F1c" description="" featureGroup="Jalview" score="0.0"/><ns3:features begin="230" end="232" type="F2 (FIP forward internal primer)" description="" featureGroup="Jalview" score="0.0"/><ns3:features begin="234" end="247" type="F2 (FIP forward internal primer)" description="" featureGroup="Jalview" score="0.0"/><ns3:features begin="217" end="217" type="F3" description="" featureGroup="Jalview" score="0.0"/><ns3:features begin="221" end="221" type="F3" description="" featureGroup="Jalview" score="0.0"/><ns3:features begin="226" end="227" type="F3" description="" featureGroup="Jalview" score="0.0"/><ns3:features begin="229" end="229" type="F3" description="" featureGroup="Jalview" score="0.0"/><ns3:features begin="373" end="391" type="GTGTAGTGGACTGCCATGG" description="Search Results" featureGroup="B2C(BIP reverse_complement_backward internal primer)" score="0.0"/><ns3:features begin="348" end="361" type="LB" description="" featureGroup="Jalview" score="0.0"/><ns3:features begin="364" end="364" type="LB" description="" featureGroup="Jalview" score="0.0"/><ns3:features begin="365" end="365" type="LB" description="" featureGroup="Jalview" score="0.0"/><ns3:features begin="366" end="366" type="LB" description="" featureGroup="Jalview" score="0.0"/><ns3:features begin="248" end="248" type="LF" description="" featureGroup="Jalview" score="0.0"/><ns3:features begin="249" end="249" type="LF" description="" featureGroup="Jalview" score="0.0"/><ns3:features begin="250" end="250" type="LF" description="" featureGroup="Jalview" score="0.0"/><ns3:features begin="252" end="252" type="LF" description="" featureGroup="Jalview" score="0.0"/><ns3:features begin="253" end="253" type="LF" description="" featureGroup="Jalview" score="0.0"/><ns3:features begin="254" end="254" type="LF" description="" featureGroup="Jalview" score="0.0"/><ns3:features begin="256" end="260" type="LF" description="" featureGroup="Jalview" score="0.0"/><ns3:features begin="262" end="262" type="LF" description="" featureGroup="Jalview" score="0.0"/><ns3:features begin="263" end="264" type="LF" description="" featureGroup="Jalview" score="0.0"/><ns3:features begin="273" end="273" type="LF" description="" featureGroup="Jalview" score="0.0"/><ns3:features begin="294" end="313" type="TGACTCAATTCATTCCGTGC" description="Search Results" featureGroup="18S_crRNA" score="0.0"/></ns3:JSeq><ns3:JSeq colour="-1" start="1" end="2357" id="sq51"><ns3:features begin="294" end="296" type="18S_crRNA" description="" featureGroup="Jalview" score="0.0"/><ns3:features begin="298" end="312" type="18S_crRNA" description="" featureGroup="Jalview" score="0.0"/><ns3:features begin="321" end="321" type="B1c" description="" featureGroup="Jalview" score="0.0"/><ns3:features begin="322" end="322" type="B1c" description="" featureGroup="Jalview" score="0.0"/><ns3:features begin="323" end="323" type="B1c" description="" featureGroup="Jalview" score="0.0"/><ns3:features begin="324" end="324" type="B1c" description="" featureGroup="Jalview" score="0.0"/><ns3:features begin="327" end="327" type="B1c" description="" featureGroup="Jalview" score="0.0"/><ns3:features begin="328" end="329" type="B1c" description="" featureGroup="Jalview" score="0.0"/><ns3:features begin="330" end="331" type="B1c" description="" featureGroup="Jalview" score="0.0"/><ns3:features begin="332" end="332" type="B1c" description="" featureGroup="Jalview" score="0.0"/><ns3:features begin="333" end="336" type="B1c" description="" featureGroup="Jalview" score="0.0"/><ns3:features begin="337" end="338" type="B1c" description="" featureGroup="Jalview" score="0.0"/><ns3:features begin="339" end="340" type="B1c" description="" featureGroup="Jalview" score="0.0"/><ns3:features begin="404" end="421" type="CGGGGGATTAGGGTTCGA" description="Search Results" featureGroup="B3C (reverse_complement_backward external primer)" score="0.0"/><ns3:features begin="279" end="279" type="F1c" description="" featureGroup="Jalview" score="0.0"/><ns3:features begin="281" end="283" type="F1c" description="" featureGroup="Jalview" score="0.0"/><ns3:features begin="285" end="287" type="F1c" description="" featureGroup="Jalview" score="0.0"/><ns3:features begin="290" end="290" type="F1c" description="" featureGroup="Jalview" score="0.0"/><ns3:features begin="291" end="291" type="F1c" description="" featureGroup="Jalview" score="0.0"/><ns3:features begin="292" end="293" type="F1c" description="" featureGroup="Jalview" score="0.0"/><ns3:features begin="230" end="232" type="F2 (FIP forward internal primer)" description="" featureGroup="Jalview" score="0.0"/><ns3:features begin="234" end="247" type="F2 (FIP forward internal primer)" description="" featureGroup="Jalview" score="0.0"/><ns3:features begin="217" end="217" type="F3" description="" featureGroup="Jalview" score="0.0"/><ns3:features begin="221" end="221" type="F3" description="" featureGroup="Jalview" score="0.0"/><ns3:features begin="226" end="227" type="F3" description="" featureGroup="Jalview" score="0.0"/><ns3:features begin="229" end="229" type="F3" description="" featureGroup="Jalview" score="0.0"/><ns3:features begin="373" end="391" type="GTGTAGTGGACTGCCATGG" description="Search Results" featureGroup="B2C(BIP reverse_complement_backward internal primer)" score="0.0"/><ns3:features begin="348" end="361" type="LB" description="" featureGroup="Jalview" score="0.0"/><ns3:features begin="364" end="364" type="LB" description="" featureGroup="Jalview" score="0.0"/><ns3:features begin="365" end="365" type="LB" description="" featureGroup="Jalview" score="0.0"/><ns3:features begin="366" end="366" type="LB" description="" featureGroup="Jalview" score="0.0"/><ns3:features begin="248" end="248" type="LF" description="" featureGroup="Jalview" score="0.0"/><ns3:features begin="249" end="249" type="LF" description="" featureGroup="Jalview" score="0.0"/><ns3:features begin="250" end="250" type="LF" description="" featureGroup="Jalview" score="0.0"/><ns3:features begin="252" end="252" type="LF" description="" featureGroup="Jalview" score="0.0"/><ns3:features begin="253" end="253" type="LF" description="" featureGroup="Jalview" score="0.0"/><ns3:features begin="254" end="254" type="LF" description="" featureGroup="Jalview" score="0.0"/><ns3:features begin="256" end="260" type="LF" description="" featureGroup="Jalview" score="0.0"/><ns3:features begin="262" end="262" type="LF" description="" featureGroup="Jalview" score="0.0"/><ns3:features begin="263" end="264" type="LF" description="" featureGroup="Jalview" score="0.0"/><ns3:features begin="273" end="273" type="LF" description="" featureGroup="Jalview" score="0.0"/><ns3:features begin="294" end="313" type="TGACTCAATTCATTCCGTGC" description="Search Results" featureGroup="18S_crRNA" score="0.0"/></ns3:JSeq><ns3:JSeq colour="-1" start="1" end="2356" id="sq53"><ns3:features begin="294" end="296" type="18S_crRNA" description="" featureGroup="Jalview" score="0.0"/><ns3:features begin="298" end="312" type="18S_crRNA" description="" featureGroup="Jalview" score="0.0"/><ns3:features begin="321" end="321" type="B1c" description="" featureGroup="Jalview" score="0.0"/><ns3:features begin="322" end="322" type="B1c" description="" featureGroup="Jalview" score="0.0"/><ns3:features begin="323" end="323" type="B1c" description="" featureGroup="Jalview" score="0.0"/><ns3:features begin="324" end="324" type="B1c" description="" featureGroup="Jalview" score="0.0"/><ns3:features begin="327" end="327" type="B1c" description="" featureGroup="Jalview" score="0.0"/><ns3:features begin="328" end="329" type="B1c" description="" featureGroup="Jalview" score="0.0"/><ns3:features begin="330" end="331" type="B1c" description="" featureGroup="Jalview" score="0.0"/><ns3:features begin="332" end="332" type="B1c" description="" featureGroup="Jalview" score="0.0"/><ns3:features begin="333" end="336" type="B1c" description="" featureGroup="Jalview" score="0.0"/><ns3:features begin="337" end="338" type="B1c" description="" featureGroup="Jalview" score="0.0"/><ns3:features begin="339" end="340" type="B1c" description="" featureGroup="Jalview" score="0.0"/><ns3:features begin="404" end="421" type="CGGGGGATTAGGGTTCGA" description="Search Results" featureGroup="B3C (reverse_complement_backward external primer)" score="0.0"/><ns3:features begin="279" end="279" type="F1c" description="" featureGroup="Jalview" score="0.0"/><ns3:features begin="281" end="283" type="F1c" description="" featureGroup="Jalview" score="0.0"/><ns3:features begin="285" end="287" type="F1c" description="" featureGroup="Jalview" score="0.0"/><ns3:features begin="290" end="290" type="F1c" description="" featureGroup="Jalview" score="0.0"/><ns3:features begin="291" end="291" type="F1c" description="" featureGroup="Jalview" score="0.0"/><ns3:features begin="292" end="293" type="F1c" description="" featureGroup="Jalview" score="0.0"/><ns3:features begin="230" end="232" type="F2 (FIP forward internal primer)" description="" featureGroup="Jalview" score="0.0"/><ns3:features begin="234" end="247" type="F2 (FIP forward internal primer)" description="" featureGroup="Jalview" score="0.0"/><ns3:features begin="217" end="217" type="F3" description="" featureGroup="Jalview" score="0.0"/><ns3:features begin="221" end="221" type="F3" description="" featureGroup="Jalview" score="0.0"/><ns3:features begin="226" end="227" type="F3" description="" featureGroup="Jalview" score="0.0"/><ns3:features begin="229" end="229" type="F3" description="" featureGroup="Jalview" score="0.0"/><ns3:features begin="373" end="391" type="GTGTAGTGGACTGCCATGG" description="Search Results" featureGroup="B2C(BIP reverse_complement_backward internal primer)" score="0.0"/><ns3:features begin="348" end="361" type="LB" description="" featureGroup="Jalview" score="0.0"/><ns3:features begin="364" end="364" type="LB" description="" featureGroup="Jalview" score="0.0"/><ns3:features begin="365" end="365" type="LB" description="" featureGroup="Jalview" score="0.0"/><ns3:features begin="366" end="366" type="LB" description="" featureGroup="Jalview" score="0.0"/><ns3:features begin="248" end="248" type="LF" description="" featureGroup="Jalview" score="0.0"/><ns3:features begin="249" end="249" type="LF" description="" featureGroup="Jalview" score="0.0"/><ns3:features begin="250" end="250" type="LF" description="" featureGroup="Jalview" score="0.0"/><ns3:features begin="252" end="252" type="LF" description="" featureGroup="Jalview" score="0.0"/><ns3:features begin="253" end="253" type="LF" description="" featureGroup="Jalview" score="0.0"/><ns3:features begin="254" end="254" type="LF" description="" featureGroup="Jalview" score="0.0"/><ns3:features begin="256" end="260" type="LF" description="" featureGroup="Jalview" score="0.0"/><ns3:features begin="262" end="262" type="LF" description="" featureGroup="Jalview" score="0.0"/><ns3:features begin="263" end="264" type="LF" description="" featureGroup="Jalview" score="0.0"/><ns3:features begin="273" end="273" type="LF" description="" featureGroup="Jalview" score="0.0"/><ns3:features begin="294" end="313" type="TGACTCAATTCATTCCGTGC" description="Search Results" featureGroup="18S_crRNA" score="0.0"/></ns3:JSeq><ns3:JSeq colour="-1" start="1" end="2360" id="sq55"><ns3:features begin="293" end="295" type="18S_crRNA" description="" featureGroup="Jalview" score="0.0"/><ns3:features begin="297" end="311" type="18S_crRNA" description="" featureGroup="Jalview" score="0.0"/><ns3:features begin="320" end="320" type="B1c" description="" featureGroup="Jalview" score="0.0"/><ns3:features begin="321" end="321" type="B1c" description="" featureGroup="Jalview" score="0.0"/><ns3:features begin="322" end="322" type="B1c" description="" featureGroup="Jalview" score="0.0"/><ns3:features begin="323" end="323" type="B1c" description="" featureGroup="Jalview" score="0.0"/><ns3:features begin="326" end="326" type="B1c" description="" featureGroup="Jalview" score="0.0"/><ns3:features begin="327" end="328" type="B1c" description="" featureGroup="Jalview" score="0.0"/><ns3:features begin="329" end="330" type="B1c" description="" featureGroup="Jalview" score="0.0"/><ns3:features begin="331" end="331" type="B1c" description="" featureGroup="Jalview" score="0.0"/><ns3:features begin="332" end="335" type="B1c" description="" featureGroup="Jalview" score="0.0"/><ns3:features begin="336" end="337" type="B1c" description="" featureGroup="Jalview" score="0.0"/><ns3:features begin="338" end="339" type="B1c" description="" featureGroup="Jalview" score="0.0"/><ns3:features begin="403" end="420" type="CGGGGGATTAGGGTTCGA" description="Search Results" featureGroup="B3C (reverse_complement_backward external primer)" score="0.0"/><ns3:features begin="278" end="278" type="F1c" description="" featureGroup="Jalview" score="0.0"/><ns3:features begin="280" end="282" type="F1c" description="" featureGroup="Jalview" score="0.0"/><ns3:features begin="284" end="286" type="F1c" description="" featureGroup="Jalview" score="0.0"/><ns3:features begin="289" end="289" type="F1c" description="" featureGroup="Jalview" score="0.0"/><ns3:features begin="290" end="290" type="F1c" description="" featureGroup="Jalview" score="0.0"/><ns3:features begin="291" end="292" type="F1c" description="" featureGroup="Jalview" score="0.0"/><ns3:features begin="230" end="232" type="F2 (FIP forward internal primer)" description="" featureGroup="Jalview" score="0.0"/><ns3:features begin="234" end="247" type="F2 (FIP forward internal primer)" description="" featureGroup="Jalview" score="0.0"/><ns3:features begin="211" end="216" type="F3" description="" featureGroup="Jalview" score="0.0"/><ns3:features begin="217" end="217" type="F3" description="" featureGroup="Jalview" score="0.0"/><ns3:features begin="221" end="221" type="F3" description="" featureGroup="Jalview" score="0.0"/><ns3:features begin="226" end="227" type="F3" description="" featureGroup="Jalview" score="0.0"/><ns3:features begin="229" end="229" type="F3" description="" featureGroup="Jalview" score="0.0"/><ns3:features begin="372" end="390" type="GTGTAGTGGACTGCCATGG" description="Search Results" featureGroup="B2C(BIP reverse_complement_backward internal primer)" score="0.0"/><ns3:features begin="347" end="360" type="LB" description="" featureGroup="Jalview" score="0.0"/><ns3:features begin="363" end="363" type="LB" description="" featureGroup="Jalview" score="0.0"/><ns3:features begin="364" end="364" type="LB" description="" featureGroup="Jalview" score="0.0"/><ns3:features begin="365" end="365" type="LB" description="" featureGroup="Jalview" score="0.0"/><ns3:features begin="248" end="248" type="LF" description="" featureGroup="Jalview" score="0.0"/><ns3:features begin="249" end="249" type="LF" description="" featureGroup="Jalview" score="0.0"/><ns3:features begin="250" end="250" type="LF" description="" featureGroup="Jalview" score="0.0"/><ns3:features begin="252" end="252" type="LF" description="" featureGroup="Jalview" score="0.0"/><ns3:features begin="253" end="253" type="LF" description="" featureGroup="Jalview" score="0.0"/><ns3:features begin="254" end="254" type="LF" description="" featureGroup="Jalview" score="0.0"/><ns3:features begin="255" end="255" type="LF" description="" featureGroup="Jalview" score="0.0"/><ns3:features begin="256" end="260" type="LF" description="" featureGroup="Jalview" score="0.0"/><ns3:features begin="262" end="262" type="LF" description="" featureGroup="Jalview" score="0.0"/><ns3:features begin="263" end="264" type="LF" description="" featureGroup="Jalview" score="0.0"/><ns3:features begin="267" end="267" type="LF" description="" featureGroup="Jalview" score="0.0"/><ns3:features begin="272" end="272" type="LF" description="" featureGroup="Jalview" score="0.0"/></ns3:JSeq><ns3:JSeq colour="-1" start="1" end="1802" id="sq57"><ns3:features begin="294" end="296" type="18S_crRNA" description="" featureGroup="Jalview" score="0.0"/><ns3:features begin="321" end="321" type="B1c" description="" featureGroup="Jalview" score="0.0"/><ns3:features begin="322" end="322" type="B1c" description="" featureGroup="Jalview" score="0.0"/><ns3:features begin="323" end="323" type="B1c" description="" featureGroup="Jalview" score="0.0"/><ns3:features begin="324" end="324" type="B1c" description="" featureGroup="Jalview" score="0.0"/><ns3:features begin="327" end="327" type="B1c" description="" featureGroup="Jalview" score="0.0"/><ns3:features begin="328" end="329" type="B1c" description="" featureGroup="Jalview" score="0.0"/><ns3:features begin="330" end="331" type="B1c" description="" featureGroup="Jalview" score="0.0"/><ns3:features begin="332" end="332" type="B1c" description="" featureGroup="Jalview" score="0.0"/><ns3:features begin="333" end="336" type="B1c" description="" featureGroup="Jalview" score="0.0"/><ns3:features begin="337" end="338" type="B1c" description="" featureGroup="Jalview" score="0.0"/><ns3:features begin="339" end="340" type="B1c" description="" featureGroup="Jalview" score="0.0"/><ns3:features begin="404" end="421" type="CGGGGGATTAGGGTTCGA" description="Search Results" featureGroup="B3C (reverse_complement_backward external primer)" score="0.0"/><ns3:features begin="279" end="279" type="F1c" description="" featureGroup="Jalview" score="0.0"/><ns3:features begin="281" end="283" type="F1c" description="" featureGroup="Jalview" score="0.0"/><ns3:features begin="285" end="287" type="F1c" description="" featureGroup="Jalview" score="0.0"/><ns3:features begin="290" end="290" type="F1c" description="" featureGroup="Jalview" score="0.0"/><ns3:features begin="291" end="291" type="F1c" description="" featureGroup="Jalview" score="0.0"/><ns3:features begin="292" end="293" type="F1c" description="" featureGroup="Jalview" score="0.0"/><ns3:features begin="230" end="232" type="F2 (FIP forward internal primer)" description="" featureGroup="Jalview" score="0.0"/><ns3:features begin="234" end="247" type="F2 (FIP forward internal primer)" description="" featureGroup="Jalview" score="0.0"/><ns3:features begin="217" end="217" type="F3" description="" featureGroup="Jalview" score="0.0"/><ns3:features begin="221" end="221" type="F3" description="" featureGroup="Jalview" score="0.0"/><ns3:features begin="226" end="227" type="F3" description="" featureGroup="Jalview" score="0.0"/><ns3:features begin="229" end="229" type="F3" description="" featureGroup="Jalview" score="0.0"/><ns3:features begin="373" end="391" type="GTGTAGTGGACTGCCATGG" description="Search Results" featureGroup="B2C(BIP reverse_complement_backward internal primer)" score="0.0"/><ns3:features begin="348" end="361" type="LB" description="" featureGroup="Jalview" score="0.0"/><ns3:features begin="364" end="364" type="LB" description="" featureGroup="Jalview" score="0.0"/><ns3:features begin="365" end="365" type="LB" description="" featureGroup="Jalview" score="0.0"/><ns3:features begin="366" end="366" type="LB" description="" featureGroup="Jalview" score="0.0"/><ns3:features begin="248" end="248" type="LF" description="" featureGroup="Jalview" score="0.0"/><ns3:features begin="249" end="249" type="LF" description="" featureGroup="Jalview" score="0.0"/><ns3:features begin="250" end="250" type="LF" description="" featureGroup="Jalview" score="0.0"/><ns3:features begin="252" end="252" type="LF" description="" featureGroup="Jalview" score="0.0"/><ns3:features begin="253" end="253" type="LF" description="" featureGroup="Jalview" score="0.0"/><ns3:features begin="254" end="254" type="LF" description="" featureGroup="Jalview" score="0.0"/><ns3:features begin="256" end="260" type="LF" description="" featureGroup="Jalview" score="0.0"/><ns3:features begin="262" end="262" type="LF" description="" featureGroup="Jalview" score="0.0"/><ns3:features begin="263" end="264" type="LF" description="" featureGroup="Jalview" score="0.0"/><ns3:features begin="273" end="273" type="LF" description="" featureGroup="Jalview" score="0.0"/><ns3:features begin="294" end="313" type="TGACTCAATTCATTCCGTGC" description="Search Results" featureGroup="18S_crRNA" score="0.0"/></ns3:JSeq><ns3:JSeq colour="-1" start="1" end="2344" id="sq59"><ns3:features begin="320" end="320" type="B1c" description="" featureGroup="Jalview" score="0.0"/><ns3:features begin="321" end="321" type="B1c" description="" featureGroup="Jalview" score="0.0"/><ns3:features begin="322" end="322" type="B1c" description="" featureGroup="Jalview" score="0.0"/><ns3:features begin="323" end="323" type="B1c" description="" featureGroup="Jalview" score="0.0"/><ns3:features begin="326" end="326" type="B1c" description="" featureGroup="Jalview" score="0.0"/><ns3:features begin="327" end="328" type="B1c" description="" featureGroup="Jalview" score="0.0"/><ns3:features begin="329" end="330" type="B1c" description="" featureGroup="Jalview" score="0.0"/><ns3:features begin="331" end="331" type="B1c" description="" featureGroup="Jalview" score="0.0"/><ns3:features begin="332" end="335" type="B1c" description="" featureGroup="Jalview" score="0.0"/><ns3:features begin="336" end="337" type="B1c" description="" featureGroup="Jalview" score="0.0"/><ns3:features begin="338" end="339" type="B1c" description="" featureGroup="Jalview" score="0.0"/><ns3:features begin="403" end="420" type="CGGGGGATTAGGGTTCGA" description="Search Results" featureGroup="B3C (reverse_complement_backward external primer)" score="0.0"/><ns3:features begin="278" end="278" type="F1c" description="" featureGroup="Jalview" score="0.0"/><ns3:features begin="280" end="282" type="F1c" description="" featureGroup="Jalview" score="0.0"/><ns3:features begin="284" end="286" type="F1c" description="" featureGroup="Jalview" score="0.0"/><ns3:features begin="289" end="289" type="F1c" description="" featureGroup="Jalview" score="0.0"/><ns3:features begin="290" end="290" type="F1c" description="" featureGroup="Jalview" score="0.0"/><ns3:features begin="291" end="292" type="F1c" description="" featureGroup="Jalview" score="0.0"/><ns3:features begin="230" end="232" type="F2 (FIP forward internal primer)" description="" featureGroup="Jalview" score="0.0"/><ns3:features begin="234" end="247" type="F2 (FIP forward internal primer)" description="" featureGroup="Jalview" score="0.0"/><ns3:features begin="211" end="216" type="F3" description="" featureGroup="Jalview" score="0.0"/><ns3:features begin="217" end="217" type="F3" description="" featureGroup="Jalview" score="0.0"/><ns3:features begin="221" end="221" type="F3" description="" featureGroup="Jalview" score="0.0"/><ns3:features begin="226" end="227" type="F3" description="" featureGroup="Jalview" score="0.0"/><ns3:features begin="229" end="229" type="F3" description="" featureGroup="Jalview" score="0.0"/><ns3:features begin="372" end="390" type="GTGTAGTGGACTGCCATGG" description="Search Results" featureGroup="B2C(BIP reverse_complement_backward internal primer)" score="0.0"/><ns3:features begin="347" end="360" type="LB" description="" featureGroup="Jalview" score="0.0"/><ns3:features begin="363" end="363" type="LB" description="" featureGroup="Jalview" score="0.0"/><ns3:features begin="364" end="364" type="LB" description="" featureGroup="Jalview" score="0.0"/><ns3:features begin="365" end="365" type="LB" description="" featureGroup="Jalview" score="0.0"/><ns3:features begin="248" end="248" type="LF" description="" featureGroup="Jalview" score="0.0"/><ns3:features begin="249" end="249" type="LF" description="" featureGroup="Jalview" score="0.0"/><ns3:features begin="250" end="250" type="LF" description="" featureGroup="Jalview" score="0.0"/><ns3:features begin="252" end="252" type="LF" description="" featureGroup="Jalview" score="0.0"/><ns3:features begin="253" end="253" type="LF" description="" featureGroup="Jalview" score="0.0"/><ns3:features begin="254" end="254" type="LF" description="" featureGroup="Jalview" score="0.0"/><ns3:features begin="255" end="255" type="LF" description="" featureGroup="Jalview" score="0.0"/><ns3:features begin="256" end="260" type="LF" description="" featureGroup="Jalview" score="0.0"/><ns3:features begin="262" end="262" type="LF" description="" featureGroup="Jalview" score="0.0"/><ns3:features begin="263" end="264" type="LF" description="" featureGroup="Jalview" score="0.0"/><ns3:features begin="267" end="267" type="LF" description="" featureGroup="Jalview" score="0.0"/><ns3:features begin="272" end="272" type="LF" description="" featureGroup="Jalview" score="0.0"/><ns3:features begin="293" end="312" type="TGACTCAATTCATTCCGTGC" description="Search Results" featureGroup="18S_crRNA" score="0.0"/></ns3:JSeq><ns3:JSeq colour="-1" start="1" end="2344" id="sq61"><ns3:features begin="320" end="320" type="B1c" description="" featureGroup="Jalview" score="0.0"/><ns3:features begin="321" end="321" type="B1c" description="" featureGroup="Jalview" score="0.0"/><ns3:features begin="322" end="322" type="B1c" description="" featureGroup="Jalview" score="0.0"/><ns3:features begin="323" end="323" type="B1c" description="" featureGroup="Jalview" score="0.0"/><ns3:features begin="326" end="326" type="B1c" description="" featureGroup="Jalview" score="0.0"/><ns3:features begin="327" end="328" type="B1c" description="" featureGroup="Jalview" score="0.0"/><ns3:features begin="329" end="330" type="B1c" description="" featureGroup="Jalview" score="0.0"/><ns3:features begin="331" end="331" type="B1c" description="" featureGroup="Jalview" score="0.0"/><ns3:features begin="332" end="335" type="B1c" description="" featureGroup="Jalview" score="0.0"/><ns3:features begin="336" end="337" type="B1c" description="" featureGroup="Jalview" score="0.0"/><ns3:features begin="338" end="339" type="B1c" description="" featureGroup="Jalview" score="0.0"/><ns3:features begin="403" end="420" type="CGGGGGATTAGGGTTCGA" description="Search Results" featureGroup="B3C (reverse_complement_backward external primer)" score="0.0"/><ns3:features begin="278" end="278" type="F1c" description="" featureGroup="Jalview" score="0.0"/><ns3:features begin="280" end="282" type="F1c" description="" featureGroup="Jalview" score="0.0"/><ns3:features begin="284" end="286" type="F1c" description="" featureGroup="Jalview" score="0.0"/><ns3:features begin="289" end="289" type="F1c" description="" featureGroup="Jalview" score="0.0"/><ns3:features begin="290" end="290" type="F1c" description="" featureGroup="Jalview" score="0.0"/><ns3:features begin="291" end="292" type="F1c" description="" featureGroup="Jalview" score="0.0"/><ns3:features begin="230" end="232" type="F2 (FIP forward internal primer)" description="" featureGroup="Jalview" score="0.0"/><ns3:features begin="234" end="247" type="F2 (FIP forward internal primer)" description="" featureGroup="Jalview" score="0.0"/><ns3:features begin="211" end="216" type="F3" description="" featureGroup="Jalview" score="0.0"/><ns3:features begin="217" end="217" type="F3" description="" featureGroup="Jalview" score="0.0"/><ns3:features begin="221" end="221" type="F3" description="" featureGroup="Jalview" score="0.0"/><ns3:features begin="226" end="227" type="F3" description="" featureGroup="Jalview" score="0.0"/><ns3:features begin="229" end="229" type="F3" description="" featureGroup="Jalview" score="0.0"/><ns3:features begin="372" end="390" type="GTGTAGTGGACTGCCATGG" description="Search Results" featureGroup="B2C(BIP reverse_complement_backward internal primer)" score="0.0"/><ns3:features begin="347" end="360" type="LB" description="" featureGroup="Jalview" score="0.0"/><ns3:features begin="363" end="363" type="LB" description="" featureGroup="Jalview" score="0.0"/><ns3:features begin="364" end="364" type="LB" description="" featureGroup="Jalview" score="0.0"/><ns3:features begin="365" end="365" type="LB" description="" featureGroup="Jalview" score="0.0"/><ns3:features begin="248" end="248" type="LF" description="" featureGroup="Jalview" score="0.0"/><ns3:features begin="249" end="249" type="LF" description="" featureGroup="Jalview" score="0.0"/><ns3:features begin="250" end="250" type="LF" description="" featureGroup="Jalview" score="0.0"/><ns3:features begin="252" end="252" type="LF" description="" featureGroup="Jalview" score="0.0"/><ns3:features begin="253" end="253" type="LF" description="" featureGroup="Jalview" score="0.0"/><ns3:features begin="254" end="254" type="LF" description="" featureGroup="Jalview" score="0.0"/><ns3:features begin="255" end="255" type="LF" description="" featureGroup="Jalview" score="0.0"/><ns3:features begin="256" end="260" type="LF" description="" featureGroup="Jalview" score="0.0"/><ns3:features begin="262" end="262" type="LF" description="" featureGroup="Jalview" score="0.0"/><ns3:features begin="263" end="264" type="LF" description="" featureGroup="Jalview" score="0.0"/><ns3:features begin="267" end="267" type="LF" description="" featureGroup="Jalview" score="0.0"/><ns3:features begin="272" end="272" type="LF" description="" featureGroup="Jalview" score="0.0"/><ns3:features begin="293" end="312" type="TGACTCAATTCATTCCGTGC" description="Search Results" featureGroup="18S_crRNA" score="0.0"/></ns3:JSeq><ns3:JGroup start="229" end="229" name="JGroup:237813251" outlineColour="-16777216" displayBoxes="true" displayText="true" colourText="false" textCol1="-16777216" textCol2="-1" textColThreshold="0" showUnconserved="false" ignoreGapsinConsensus="true" showConsensusHistogram="true" showSequenceLogo="false" normaliseSequenceLogo="false"><ns3:seq>sq3</ns3:seq></ns3:JGroup><ns3:JGroup start="250" end="250" name="JGroup:431061752" outlineColour="-16777216" displayBoxes="true" displayText="true" colourText="false" textCol1="-16777216" textCol2="-1" textColThreshold="0" showUnconserved="false" ignoreGapsinConsensus="true" showConsensusHistogram="true" showSequenceLogo="false" normaliseSequenceLogo="false"><ns3:seq>sq33</ns3:seq><ns3:seq>sq35</ns3:seq><ns3:seq>sq37</ns3:seq><ns3:seq>sq39</ns3:seq><ns3:seq>sq41</ns3:seq><ns3:seq>sq43</ns3:seq></ns3:JGroup><ns3:JGroup start="250" end="250" name="JGroup:365082855" outlineColour="-16777216" displayBoxes="true" displayText="true" colourText="false" textCol1="-16777216" textCol2="-1" textColThreshold="0" showUnconserved="false" ignoreGapsinConsensus="true" showConsensusHistogram="true" showSequenceLogo="false" normaliseSequenceLogo="false"><ns3:seq>sq47</ns3:seq><ns3:seq>sq49</ns3:seq><ns3:seq>sq51</ns3:seq><ns3:seq>sq53</ns3:seq><ns3:seq>sq55</ns3:seq><ns3:seq>sq57</ns3:seq><ns3:seq>sq59</ns3:seq><ns3:seq>sq61</ns3:seq></ns3:JGroup><ns3:JGroup start="316" end="316" name="JGroup:228010570" outlineColour="-16777216" displayBoxes="true" displayText="true" colourText="false" textCol1="-16777216" textCol2="-1" textColThreshold="0" showUnconserved="false" ignoreGapsinConsensus="true" showConsensusHistogram="true" showSequenceLogo="false" normaliseSequenceLogo="false"><ns3:seq>sq33</ns3:seq></ns3:JGroup><ns3:JGroup start="250" end="250" name="JGroup:1076413292" outlineColour="-16777216" displayBoxes="true" displayText="true" colourText="false" textCol1="-16777216" textCol2="-1" textColThreshold="0" showUnconserved="false" ignoreGapsinConsensus="true" showConsensusHistogram="true" showSequenceLogo="false" normaliseSequenceLogo="false"><ns3:seq>sq45</ns3:seq></ns3:JGroup><ns3:JGroup start="248" end="248" name="JGroup:1370029343" outlineColour="-16777216" displayBoxes="true" displayText="true" colourText="false" textCol1="-16777216" textCol2="-1" textColThreshold="0" showUnconserved="false" ignoreGapsinConsensus="true" showConsensusHistogram="true" showSequenceLogo="false" normaliseSequenceLogo="false"><ns3:seq>sq45</ns3:seq></ns3:JGroup><ns3:JGroup start="333" end="336" name="JGroup:1801670543" outlineColour="-65536" displayBoxes="true" displayText="true" colourText="false" textCol1="-16777216" textCol2="-1" textColThreshold="0" showUnconserved="false" ignoreGapsinConsensus="true" showConsensusHistogram="true" showSequenceLogo="false" normaliseSequenceLogo="false"><ns3:seq>sq1</ns3:seq><ns3:seq>sq3</ns3:seq><ns3:seq>sq5</ns3:seq><ns3:seq>sq7</ns3:seq><ns3:seq>sq9</ns3:seq><ns3:seq>sq11</ns3:seq><ns3:seq>sq13</ns3:seq><ns3:seq>sq15</ns3:seq><ns3:seq>sq17</ns3:seq><ns3:seq>sq19</ns3:seq><ns3:seq>sq21</ns3:seq><ns3:seq>sq23</ns3:seq><ns3:seq>sq25</ns3:seq><ns3:seq>sq27</ns3:seq><ns3:seq>sq29</ns3:seq><ns3:seq>sq31</ns3:seq><ns3:seq>sq33</ns3:seq><ns3:seq>sq35</ns3:seq><ns3:seq>sq37</ns3:seq><ns3:seq>sq39</ns3:seq><ns3:seq>sq41</ns3:seq><ns3:seq>sq43</ns3:seq><ns3:seq>sq45</ns3:seq><ns3:seq>sq47</ns3:seq><ns3:seq>sq49</ns3:seq><ns3:seq>sq51</ns3:seq><ns3:seq>sq53</ns3:seq><ns3:seq>sq55</ns3:seq><ns3:seq>sq57</ns3:seq><ns3:seq>sq59</ns3:seq><ns3:seq>sq61</ns3:seq></ns3:JGroup><ns3:Viewport conservationSelected="false" pidSelected="false" bgColour="None" title="C:\Users\Ingrid\OneDrive\Documentos\MAESTRIA 2023-II\tesis-I\resultados tesis-II\papers\PAPER_IMAGENES\18S_alignmend\18S_Gleish_Gtryp_RepresCO.fasta" showFullId="true" rightAlignIds="false" showText="true" showColourText="false" showUnconserved="false" showBoxes="true" wrapAlignment="false" renderGaps="true" showSequenceFeatures="true" showNPfeatureTooltip="true" showDbRefTooltip="true" followHighlight="true" followSelection="true" showAnnotation="false" showGroupConservation="false" showGroupConsensus="false" showConsensusHistogram="true" showSequenceLogo="false" normaliseSequenceLogo="false" ignoreGapsinConsensus="false" startRes="225" startSeq="0" charWidth="9" charHeight="14" fontName="SansSerif" fontSize="10" fontStyle="0" idWidth="507" idWidthManuallyAdjusted="true" scaleProteinAsCdna="false" sequenceSetId="8235753791837792867" gatheredViews="false" textCol1="-16777216" textCol2="-1" textColThreshold="0" id="823575379.8728266681837792867" showComplementFeatures="false" showComplementFeaturesOnTop="false" width="1366" height="697" xpos="0" ypos="0"/><ns3:FeatureSettings><ns3:setting type="GGCAACCATCGTCGTGAG" colour="-6710887" display="true" order="0.0"/><ns3:setting type="F3" colour="-6710887" display="true" order="0.0"/><ns3:setting type="CGGGGGATTAGGGTTCGA" colour="-39424" display="true" order="0.0"/><ns3:setting type="ACGCCCAGCGAATGAATG" colour="-10092340" display="true" order="0.0"/><ns3:setting type="F2 (FIP forward internal primer)" colour="-10092340" display="true" order="0.0"/><ns3:setting type="AACACCCAGCAGTGTTGACTCA" colour="-16737895" display="true" order="0.0"/><ns3:setting type="GTGTAGTGGACTGCCATGG" colour="-6710785" display="true" order="0.0"/><ns3:setting type="GGCTTGTTCCGGCGTCTTTTG" colour="-16738048" display="true" order="0.0"/><ns3:setting type="TGACTCAATTCATTCCGTGC" colour="-16777216" display="true" order="0.0"/><ns3:setting type="18S_crRNA" colour="-16777216" display="true" order="0.0"/><ns3:setting type="ACAGTAAAACCAATGCCTTCACTG" colour="-3407821" display="true" order="0.0"/><ns3:setting type="ACTGCCCTATCAGCTGGTG" colour="-3394816" display="true" order="0.0"/><ns3:setting type="F2" colour="-10092340" display="true" order="0.0"/><ns3:setting type="LF" colour="-3407821" display="true" order="0.0"/><ns3:setting type="F1c" colour="-16737895" display="true" order="0.0"/><ns3:setting type="B1c" colour="-16738048" display="true" order="0.0"/><ns3:setting type="LB" colour="-3394816" display="true" order="0.0"/><ns3:group name="Search Results" display="true"/><ns3:group name="18S_crRNA" display="true"/><ns3:group name="F1 (reverse complement_FIP forward internal primer)" display="true"/><ns3:group name="B2C(BIP reverse_complement_backward internal primer)" display="true"/><ns3:group name="LB (backward loop primer)" display="true"/><ns3:group name="Jalview" display="true"/><ns3:group name="B1C(BIP backward internal primer)" display="true"/><ns3:group name="B3C (reverse_complement_backward external primer)" display="true"/><ns3:group name="F2 (FIP forward internal primer)" display="true"/><ns3:group name="LF(reverse complement_loop forward primer)" display="true"/><ns3:group name="F3 ( forward external primer)" display="true"/></ns3:FeatureSettings></ns3:JalviewModel>
```
