## Supplemental File 2 for "LAMP-coupled CRISPR-Cas12a assays for upgrading molecular detection of *Leishmania* infections": 18S_Gleish_Gtryp_RepresCO.fasta.xml

```
<?xml version="1.0" encoding="UTF-8" standalone="yes"?><ns3:JalviewModel xmlns:ns2="www.vamsas.ac.uk/jalview/version2" xmlns:ns3="www.jalview.org"><ns3:creationDate>2025-07-28T19:03:30.344-05:00</ns3:creationDate><ns3:version>2.11.4.1</ns3:version><ns3:vamsasModel><ns2:SequenceSet gapChar="-" datasetId="ds01"><ns2:Sequence dsseqid="sq2" id="sq2"><ns2:sequence>TGCATGCCTCAGAATCACTGCATTTGCAGGAATCTGCGCATGGCTCATTACATCAGACGTAATCTGCCGCAAAAATCTTGCGGTTTCCGCAAAATTGGATAACTTGGCGAAACGCCAAGCTAATACATGAACCAACCGGGTGTTCTCCACTCCAGACGGTGGGCAACCATCGTCGTGAGACGCCCAGCGAATGAATGACAGTAAAACCAATGCCTTCACTGGCAGTAACACCCAGCAGTGTTGACTCAATTCATTCCGTGCGAAAGCCGGCTTGTTCCGGCGTCTTTTGACGAACAACTGCCCTATCAGCTGGTGATGGCCGTGTAGTGGACTGCCATGGCGTTGACGGGAGCGGGGGATTAGGGTTCGATTCCGGAGAGGGAGCCTGAGAAATAGCTACCACTTCTACGGAGGGCAGCAGGCGCGCAAATTGCCCAATGTCAAAACAAAACGATGAGGCAGCGAAAAGAAATAGAGTTGTCAGTCCATTTGGATTGTCATTTCAATGGGGGATATTTAAACCCATCCAATATCGAGTAACAATTGGAGGACAAGTCTGGTGCCAGCACCCGCGGTAATTCCAGCTCCAAAAGCGTATATTAATGCTGTTGCTGTTAAAGGGTTCGTAGTTGAACTGTGGGCTGTGCAGGTTTGTCCCTGGTCGTCCCGTCCATGTCGGATTTGGTGACCCAGGCCCTTGCAGCCCGTGAACATTCAAAGAAACAAGAAACACGGGAGTGGTTCCTTTCCTGATTTACGCATGTCATGCATGCCAGGGGCGTCCGTGATTTTTTACTGTGACTAAAGAAGCGTGACTAAAGCAGTCATTCGACTTCTGCAACGATGACACCCATGAATTGGGGATCTTATGGGCCGGCTGCGGCAGGGTTTACCTGTGTCAGCACCGCGCCCGCTTTTACCAACTTACGTATCTTTTCTATTCGGCCTTTACCGGCCACCCACGGGAATATCCTCAGCACGTTTTCTGTTTTTTCACGCGAAAGCTTTGAGGTTACAGTCTCAGGGGGGAGTACGTTCGCAAGAGTGAAACTTAAAGAAATTGACGGAATGGCACCACAAGACGTGGAGCGTGCGGTTTAATTTGACTCAACACGGGGAACTTTACCAGATCCGGACAGGATGAGGATTGACAGATTGAGTGTTCTTTCTCGATTCCCTGAATGGTGGTGCATGGCCGCTTTTGGTCGGTGGAGTGATTTGTTTGGTTGATTCCGTCAACGGACGAGATCCAAGCTGCCCAGTAGAATTCAGAATTGTCCATAGGATAGCAAACTCATCGGCGGGTTTTACCCAACGGTGGGCCGCATTCGGTCGAATTCTTCTCTGCGGGATTCCTTTGTAATTGCACAAGGTGAAATTTTGGGCAACAGCAGGTCTGTGATGCTCCTCAATGTTCTGGGCGACACGCGCACTACAATGTCAGTGAGAACAAGAAAAACGACTTTTGTCGAACCTACTTGATCAAAAGAGTGGGGAAACCCCGGAATCACATAGACCCACTTGGGACCGAGGATTGCAATTATTGGTCGCGCAACGAGGAATGTCTCGTAGGCGCAGCTCATCAAACTGTGCCGATTACGTCCCTGCCATTTGTACACACCGCCCGTCGTTGTTTCCGATGATGGTGCAATACAGGTGATCGGACAGGCGGTGTTTTATCCGCCCGAAAGTTCACCGATATTCTCAATAGAGAAGCA</ns2:sequence><ns2:name>GU207464.1_Leishmania_panamensis_isolate_MHOM/COL/85/2317_18S_ribosomal_RNA_gene_and_internal_transcribed_spacer_1,_partial_sequence</ns2:name></ns2:Sequence><ns2:Sequence dsseqid="sq4" id="sq4"><ns2:sequence>TTGCTTGTTTCAAGGACTTAGCCATGCATGCCTCAGAATCACTGCATTTGCAGGAATCTGCGCATGGCTCATTACATCAGACGTAATCTGCCGCAAAAATCTTGCGGTTTCCGCGAAATTGGATAACTTGGCGAAACGCCAAGCTAATACATGAACCAACCGGGTGCTCTCCACTCCAGACGGTGGACAACCATCGTCGTGAGACGCCCAGCGAATGAATGACAGTAAAACCAATGCCTTCACTGGCAGTAACACCCAGCAGTGTTGACTCAATTCATTCCGTGCGAAAGCCGGCTTGTTCCGGCGTCTTTTGACGAACAACTGCCCTATCAGCTGGTGATGGCCGTGTAGTGGACTGCCATGGCGTTGACGGGAGCGGGGGATTAGGGTTCGATTCCGGAGAGGGAGCCTGAGAAATAGCTACCACTTCTACGGAGGGCAGCAGGCGCGCAAATTGCCCAATGTCAAAACAAAACGATGAGGCAGCGAAAAGAAATAGAGTTGTCAGTCCATTTGGATTGTCATTTCAATGGGGGATATTTAAACCCATCCAATATCGAGTAACAATTGGAGGACAAGTCTGGTGCCAGCACCCGCGGTAATTCCAGCTCCAAAAGCGTATATTAATGCTGTTGCTGTTAAAGGGTTCGTAGTTGAACTGTGGGCTGTGCAGGTTTGTCCCTGGTCGTCCCGTCCATGTCGGATTTGGTGACCCAGGCCCTTGCAGCCCGTGAACATTCAAAGAAACAAGAAACACGGGAGTGGTTCCTTTCCTGATTTACGCATGTCATGCATGCCAGGGGGCGTCCGTGATTTTTTACTGTGACTAAAGAAGCGTGACCAAAGCAGTCATTCGACTTGAATTAGAAAGCATGGGATAACAAAGGAGCAGCCTCTAGGCTACCGTTTCGGCTTTTGTTGGTTTTAAAGGTCTATTGGAGATTATGGAGCTGTGCGACAAGCGCTTCCCCATCGCAACTTCGGTTCGGTGTGTGGCGCCTTTGAGGGGTTTAGTGCGACCGGTGCGAGCTCCGGTTCGTCCGGCCGTAACGCCTTTTCAACTCACGGCCTCTAGGAATGAAGGAGGGTAGTTCGGGGGAGAACGTACTGGGGCGTCAGAGGTGAAATTCTTAGACCGCACCAAGACGAACTACAGCGAAGGCATTCTTCAAGGATACCTTCCTCAATCAAGAACCAAAGTGTGGAGATCGAAGATGATTAGAGACCATTGTAGTCCACACTGCAAACGATGACACCCATGAATTGGGGATCTTATGGGCCGGCCTGCGGCAGGGTTTACCCTGTGTCAGCACCGCGCCCGCTTTTACCAACTTACGTATCTTTTCTATTCGGCCTTTACCGGCCACCCACGGGAATATCCTCAGCACGTTTTCTGTTTTTTTACGCGAAAGCTTTGAGGTTACAGTCTCAGGGGGGAGTACGTTCGCAAGAGTGAAACTTAAAGAAATTGACGGAATGGCACCACAAGACGTGGAGCGTGCGGTTTAATTTGACTCAACACGGGGAACTTTACCAGATCCGGACAGGATGAGGATTGACAGATTGAGTGTTCTTTCTCGATTCCCTGAATGGTGGTGCATGGCCGCTTTTGGTCGGTGGAGTGATTTGTTTGGTTGATTCCGTCAACGGACGAGATCCAAGCTGCCCAGTAGAATTCAGAATTGCCCATAGGATAGCTAACTCATCGGCGGGTTTTACCCAACGGTGGGCCGCATTCGGTCGAATTCTTCTCTGCGGGATTCCTTTGTAATTGCACAAGGTGAAATTTTGGGCAACAGCAGGTCTGTGATGCTCCTCAATGTTCTGGGCGACACGCGCACTACAATGTCAGTGAGAACAAGAAAAACGACTTTTGTCGAACCTACTTGATCAAAAGAGTGGGGAAACCCCGGAATCACATAGACCCACTTGGGACCGAGGATTGCAATTATTGGTCGCGCAACGAGGAATGTCTCGTAGGCGCAGCTCATCAAACTGTGCCGATTACGTCCCTGCCATTTGTACACACCGCCCGTCGTTGTTTCCGATGATGGTGCAATACAGGTGATCGGACAGGCGGTGTTTCATCCGCCCGAAAGTTCACCGAT</ns2:sequence><ns2:name>AF303938.1_Leishmania_sp._MHOM/MQ/92/MAR1_18S_ribosomal_RNA_gene,_complete_sequence</ns2:name></ns2:Sequence><ns2:Sequence dsseqid="sq6" id="sq6"><ns2:sequence>TAGTCATATGCTTGTTTCAAGGACTTAGCCATGCATGCCTCAGAATCACTGCATTTGCAGGAATCTGCGCATGGCTCATTACATCAGACGTAATCTGCCGCAAAAATCTTGCGGTTTCCGCAAAATTGGATAACTTGGCGAAACGCCAAGCTAATACATGAACCAACCGGGTGTTCTCCACTCCAGACGGTGGGCAACCATCGTCGTGAGACGCCCAGCGAATGAATGACAGTAAAACCAATGCCTTCACTGGCAGTAACACCCAGCAGTGTTGACTCAATTCATTCCGTGCGAAAGCCGGCTTGTTCCGGCGTCTTTTGACGAACAACTGCCCTATCAGCTGGTGATGGCCGTGTAGTGGACTGCCATGGCGTTGACGGGAGCGGGGGATTAGGGTTCGATTCCGGAGAGGGAGCCTGAGAAATAGCTACCACTTCTACGGAGGGCAGCAGGCGCGCAAATTGCCCAATGTCAAAACAAAACGATGAGGCAGCGAAAAGAAATAGAGTTGTCAGTCCATCTGGATTGTCATTTCAATGGGGGATATTTAAACCCATCCAATATCGAGTAACAATTGGAGGACAAGTCTGGTGCCAGCACCCGCGGTAATTCCAGCTCCAAAAGCGTATATTAATGCTGTTGCTGTTAAAGGGTTCGTAGTTGAACTGTGGGCTGTGCAGGTTTGTTCCTGGTCGTCCCGTCCATGTCGGATTTGGTGACCCAGGCCCTTGCAGCCCGTGAACATTCAAAGAAACAAGAAACACGGGAGTGGTTCCTTTCCTGATTTACGCATGTCATGCATGCCAGGGGGCGTCCGTGATTTTTTACTGTGACTAAAGAAGCGTGACTAAAGCAGTCATTTGACTTGAATTAGAAAGCATGGGATAACAAAGGAGCAGCCTCTAGGCTACCGTTTCGGCTTTTGTTGGTTTTAAAGGTCTATTGGAGATTATGGAGCTGTGCGACAAGTGCTTTCCCATCGCAACTTCGGTTCGGTGTGTGGCGCCTTTGAGGGGTTTAGTGCGTCCGGTGCGAGCTCCGGCTCGTCCGGCCGTTACGCCTTTTCAACTCACGGCCTCTAGGAATGAAGGAGGGTAGTTCGGGGGAGAACGTACTGGGGCGTCAGAGGTGAAATTCTTAGACCGCACCAAGACGAACTACAGCGAAGGCATTCTTCAAGGATACCTTCCTCAATCAAGAACCAAAGTGTGGAGATCGAAGATGATTAGAGACCATTGTAGTCCACACTGCAAACGATGACACCCATGAATTGGGGATCTTATGGGCCGGCCTGCGGCAGGGTTTACCCTGTGTCAGCACCGCGCCCGCTTTTACCAACTTACGTATCTTTTCTATTCGGCCTTTACCGGCCACCCACGGGAATATCCTCAGCACGTTTTCAGTTTTTTCACGCGAAAGCTTTGAGGTTACAGTCTCAGGGGGGAGTACGTTCGCAAGAGTGAAACTTAAAGAAATTGACGGAATGGCACCACAAGACGTGGAGCGTGCGGTTTAATTTGACTCAACACGGGGAACTTTACCAGATCCGGACAGGATGAGGATTGACAGATTGAGTGTTCTTTCTCGATTCCCTGAATGGTGGTGCATGGCCGCTTTTGGTCGGTGGAGTGATTTGTTTGGTTGATTCCGTCAACGGACGAGATCCAAGCTGCCCAGTAGAATTCAGAATTGCCCATAGGATAGCAAACTCATCGGCGGGTTTTACCCAACGGTGGGCCGCATTCGGTCGAATTCTTCTCTGCGGGATTCCTTTGTAATTGCACAAGGTGAAATTTTGGGCAACAGCAGGTCTGTGATGCTCCTCAATGTTCTGGGCGACACGCGCACTACAATGTCAGTGAGAACAAGAAAAACGACTTTTGTCGAACCTACTTGATCAAAAGAGTGGGGAAACCCCGGAATCACATAGACCCACTTGGGACCGAGGATTGCAATTATTGGTCGCGCAACGAGGAATGTCTCGTAGGCGCAGCTCATCAAACTGTGCCGATTACGTCCCTGCCATTTGTACACACCGCCCGTCGTTGTTTCCGATGATGGTGCAATACAGGTGATCGGACAGGCGGTGTTTTATCCGCCCGAAAGTTCACCGATATTTCTTCAATA</ns2:sequence><ns2:name>GQ920678.1_Leishmania_aethiopica_isolate_1214_18S_ribosomal_RNA_gene,_complete_sequence</ns2:name></ns2:Sequence><ns2:Sequence dsseqid="sq8" id="sq8"><ns2:sequence>TAGTCATATGCTTGTTTCAAGGACTTAGCCATGCATGCCTCAGAATCACTGCATTTGCAGGAATCTGCGCATGGCTCATTACATCAGACGTAATCTGCCGCAAAAATCTTGCGGTTTCCGCAAAATTGGATAACTTGGCGAAACGCCAAGCTAATACATGAACCAACCGGGTGTTCTCCACTCCAGACGGTGGGCAACCATCGTCGTGAGACGCCCAGCGAATGAATGACAGTAAAACCAATGCCTTCACTGGCAGTAACACCCAGCAGTGTTGACTCAATTCATTCCGTGCGAAAGCCGGCTTGTTCCGGCGTCTTTTGACGAACAACTGCCCTATCAGCTGGTGATGGCCGTGTAGTGGACTGCCATGGCGTTGACGGGAGCGGGGGATTAGGGTTCGATTCCGGAGAGGGAGCCTGAGAAATAGCTACCACTTCTACGGAGGGCAGCAGGCGCGCAAATTGCCCAATGTCAAAACAAAACGATGAGGCAGCGAAAAGAAATAGAGTTGTCAGTCCATTTGGATTGTCATTTCAATGGGGGATATTTAAACCCATCCAATATCGAGTAACAATTGGAGGACAAGTCTGGTGCCAGCACCCGCGGTAATTCCAGCTCCAAAAGCGTATATTAATGCTGTTGCTGTTAAAGGGTTCGTAGTTGAACTGTGGGCTGTGCAGGTTTGTCCCTGGTCGTCCCGTCCATGTCGGATTTGGTGACCCAGGCCCTTGCAGCCCGTGAACATTCAAAGAAACAAGAAACACGGGAGTGGTTCCTTTCCTGATTTACGCATGTCATGCATGCCAGGGGGCGTCCGTGATTTTTTACTGTGACTAAAGAAGCGTGACTAAAGCAGTCATTCGACTTGAATTAGAAAGCATGGGATAACAAAGGAGCAGCCTCTAGGCTACCGTTTCGGCTTTTGTTGGTTTTAAAGGTCTATTGGAGATTATGGAGCTGTGCGACAAGCGCTCTCCCATCGCAACTTCGGTTCGGTGTGTGGCGCCTTTGGAGGGGTTTAGTGCGTCCGGTGCGGGCTCCGGTTCGTCCGGCCGTAACGCCTTTTCAACTCACGGCCTCTAGGAATGAAGGAGGGTAGTTCGGGGGAGAACGTACTGGGGCGTCAGAGGTGAAATTCTTAGACCGCACCAAGACGAACTACAGCGAAGGCATTCTTCAAGGATACCTTCCTCAATCAAGAACCAAAGTGTGGAGATCGAAGATGATTAGAGACCATTGTAGTCCACACTGCAAACGATGACACCCATGAATTGGGGATCTTATGGGCCGGCCTGCGGCAGGGTTTACCCTGTGTCAGCACCGCGCCCGCTTTTACCAACTTACGTATCTTTTCTATTCGGCCTTTACCGGCCACCCACGGGAATATCCTCAGCACGTTTTCTGTTTTTTCACGCGAAAGCTTTGAGGTTACAGTCTCAGGGGGGAGTACGTTCGCAAGAGTGAAACTTAAAGAAATTGACGGAATGGCACCACAAGACGTGGAGCGTGCGGTTTAATTTGACTCAACACGGGGAACTTTACCAGATCCGGACAGGATGAGGATTGACAGATTGAGTGTTCTTTCTCGATTCCCTGAATGGTGGTGCATGGCCGCTTTTGGTCGGTGGAGTGATTTGTTTGGTTGATTCCGTCAACGGACGAGATCCAAGCTGCCCAGTAGAATTCAGAATTGTCCATAGGATAGCAAACTCATCGGCGGGTTTTACCCAACGGTGGGCCGCATTCGGTCGAATTCTTCTCTGCGGGATTCCTTTGTAATTGCACAAGGTGAAATTTTGGGCAACAGCAGGTCTGTGATGCTCCTCAATGTTCTGGGCGACACGCGCACTACAATGTCAGTGAGAACAAGAAAAACGACTTTTGTCGAACCTACTTGATCAAAAGAGTGGGGAAACCCCGGAATCACATAGACCCACTTGGGACCGAGGATTGCAATTATTGGTCGCGCAACGAGGAATGTCTCGTAGGCGCAGCTCATCAAACTGTGCCGATTACGTCCCTGCCATTTGTACACACCGCCCGTCGTTGTTTCCGATGATGGTGCAATACAGGTGATCGGACAGGCGGTGTTTTATCCGCCCGAAAGTTCACCGATATTTCTTCAATA</ns2:sequence><ns2:name>JN003595.1_Leishmania_panamensis_strain_UA946_18S_ribosomal_RNA_gene,_complete_sequence</ns2:name></ns2:Sequence><ns2:Sequence dsseqid="sq10" id="sq10"><ns2:sequence>TAGTCATATGCTTGTTTCAAGGACTTAGCCATGCATGCCTCAGAATCACTGCATTTGCAGGAATCTGCGCATGGCTCATTACATCAGACGTAATCTGCCGCAAAAATCTTGCGGTTTCCGCAAAATTGGATAACTTGGCGAAACGCCAAGCTAATACATGAACCAACCGGGTGTTCTCCACTCCAGACGGTGGGCAACCATCGTCGTGAGACGCCCAGCGAATGAATGACAGTAAAACCAATGCCTTCACTGGCAGTAACACCCAGCAGTGTTGACTCAATTCATTCCGTGCGAAAGCCGGCTTGTTCCGGCGTCTTTTGACGAACAACTGCCCTATCAGCTGGTGATGGCCGTGTAGTGGACTGCCATGGCGTTGACGGGAGCGGGGGATTAGGGTTCGATTCCGGAGAGGGAGCCTGAGAAATAGCTACCACTTCTACGGAGGGCAGCAGGCGCGCAAATTGCCCAATGTCAAAACAAAACGATGAGGCAGCGAAAAGAAATAGAGTTGTCAGTCCATTTGGATTGTCATTTCAATGGGGGATATTTAAACCCATCCAATATCGAGTAACAATTGGAGGACAAGTCTGGTGCCAGCACCCGCGGTAATTCCAGCTCCAAAAGCGTATATTAATGCTGTTGCTGTTAAAGGGTTCGTAGTTGAACTGTGGGCTGTGCAGGTTTGTTCCTGGTCGTCCCGTCCATGTCGGATTTGGTGACCCAGGCCCTTGCAGCCCGTGAACATTCAAAGAAACAAGAAACACGGGAGTGGTTCCTTTCCTGATTTACGCATGTCATGCATGCCAGGGGGCGTCCGTGATTTTTTACTGTGACTAAAGAAGCGTGACTAAAGCAGTCATTTGACTTGAATTAGAAAGCATGGGATAACAAAGGAGCAGCCTCTAGGCTACCGTTTCGGCTTTTGTTGGTTTTAAAGGTCTATTGGAGATTATGGAGCTGTGCGACAAGTGCTTTCCCATCGCAACTTCGGTTCGGTGTGTGGCGCCTTTGAGGGGTTTAGTGCGTCCGGTGCGAGCTCCGGTTCGTCCGGCCGTAACGCCTTTTCAACTCACGGCCTCTAGGAATGAAGGAGGGTAGTTCGGGGGAGAACGTACTGGGGCGTCAGAGGTGAAATTCTTAGACCGCACCAAGACGAACTACAGCGAAGGCATTCTTCAAGGATACCTTCCTCAATCAAGAACCAAAGTGTGGAGATCGAAGATGATTAGAGACCATTGTAGTCCACACTGCAAACGATGACACCCATGAATTGGGGATCTTATGGGCCGGCCTGCGGCAGGGTTTACCCTGTGTCAGCACCGCGCCCGCTTTTACCAACTTACGTATCTTTTCTATTCGGCCTTTACCGGCCACCCACGGGAATATCCTCAGCACGTTTTCTGTTTTTTCACGCGAAAGCTTTGAGGTTACAGTCTCAGGGGGGAGTACGTTCGCAAGAGTGAAACTTAAAGAAATTGACGGAATGGCACCACAAGACGTGGAGCGTGCGGTTTAATTTGACTCAACACGGGGAACTTTACCAGATCCGGACAGGATGAGGATTGACAGATTGAGTGTTCTTTCTCGATTCCCTGAATGGTGGTGCATGGCCGCTTTTGGTCGGTGGAGTGATTTGTTTGGTTGATTCCGTCAACGGACGAGATCCAAGCTGCCCAGTAGAATTCAGAATTGCCCATAGGATAGCAAACTCATCGGCGGGTTTTACCCAACGGTGGGCCGCATTCGGTCGAATTCTTCTCTGCGGGATTCCTTTGTAATTGCACAAGGTGAAATTTTGGGCAACAGCAGGTCTGTGATGCTCCTCAATGTTCTGGGCGACACGCGCACTACAATGTCAGTGAGAACAAGAAAAACGACTTTTGTCGAACCTACTTGATCAAAAGAGTGGGGAAACCCCGGAATCACATAGACCCACTTGGGACCGAGGATTGCAATTATTGGTCGCGCAACGAGGAATGTCTCGTAGGCGCAGCTCATCAAACTGTGCCGATTACGTCCCTGCCATTTGTACACACCGCCCGTCGTTGTTTCCGATGATGGTGCAATACAGGTGATCGGACAGGCGGTGTTTTATCCGCCCGAAAGTTCACCGATATTTCTTCAATAGAGGAAGCAAAAGTCGTAACAAGGTAGCTGTAGGTGAACCTGCAGCTGGATCATTTTCCGATG</ns2:sequence><ns2:name>GQ332363.1_Leishmania_tropica_18S_ribosomal_RNA_gene,_complete_sequence;_and_internal_transcribed_spacer_1,_partial_sequence</ns2:name></ns2:Sequence><ns2:Sequence dsseqid="sq12" id="sq12"><ns2:sequence>TAGTCATATGCTTGTTTCAAGGACTTAGCCATGCATGCCTCAGAATCACTGCATTTGCAGGAATCTGCGCATGGCTCATTACATCAGACGTAATCTGCCGCAAAAATCTTGCGGTTTCCGCAAAATTGGATAACTTGGCGAAACGCCAAGCTAATACATGAACCAACCGGGTGTTCTCCACTCCAGACGGTGGGCAACCATCGTCGTGAGACGCCCAGCGAATGAATGACAGTAAAACCAATGCCTTCACTGGCAGTAACACCCAGCAGTGTTGACTCAATTCATTCCGTGCGAAAGCCGGCTTGTTCCGGCGTCTTTTGACGAACAACTGCCCTATCAGCTGGTGATGGCCGTGTAGTGGACTGCCATGGCGTTGACGGGAGCGGGGGATTAGGGTTCGATTCCGGAGAGGGAGCCTGAGAAATAGCTACCACTTCTACGGAGGGCAGCAGGCGCGCAAATTGCCCAATGTCAAAACAAAACGATGAGGCAGCGAAAAGAAATAGAGTTGTCAGTCCATTTGGATTGTCATTTCAATGGGGGATATTTAAACCCATCCAATATCGAGTAACAATTGGAGGACAAGTCTGGTGCCAGCACCCGCGGTAATTCCAGCTCCAAAAGCGTATATTAATGCTGTTGCTGTTAAAGGGTTCGTAGTTGAACTGTGGGCTGTGCAGGTTTGTTCCTGGTCGTCCCGTCCATGTCGGATTTGGTGACCCAGGCCCTTGCAGCCCGTGAACATTCAAAGAAACAAGAAACACGGGAGTGGTTCCTTTCCTGATTTACGCATGTCATGCATGCCAGGGGGCGTCCGTGATTTTTTACTGTGACTAAAGAAGCGTGACTAAAGCAGTCATTTGACTTGAATTAGAAAGCATGGGATAACAAAGGAGCAGCCTCTAGGCTACCGTTTCGGCTTTTGTTGGTTTTAAAGGTCTATTGGAGATTATGGAGCTGTGCGACAAGTGCTTTCCCATCGCAACTTCGGTTCGGTGTGTGGCGCCTTTGAGGGGTTTAGTGCGTCCGGTGCGAGCTCCGGTTCGTCCGGCCGTAACGCCTTTTCAACTCACGGCCTCTAGGAATGAAGGAGGGTAGTTCGGGGGAGAACGTACTGGGGCGTCAGAGGTGAAATTCTTAGACCGCACCAAGACGAACTACAGCGAAGGCATTCTTCAAGGATACCTTCCTCAATCAAGAACCAAAGTGTGGAGATCGAAGATGATTAGAGACCATTGTAGTCCACACTGCAAACGATGACACCCATGAATTGGGGATCTTATGGGCCGGCCTGCGGCAGGGTTTACCCTGTGTCAGCACCGCGCCCGCTTTTACCAACTTACGTATCTTTTCTATTCGGCCTTTACCGGCCACCCACGGGAATATCCTCAGCACGTTTTCTGTTTTTTCACGCGAAAGCTTTGAGGTTACAGTCTCAGGGGGGAGTACGTTCGCAAGAGTGAAACTTAAAGAAATTGACGGAATGGCACCACAAGACGTGGAGCGTGCGGTTTAATTTGACTCAACACGGGGAACTTTACCAGATCCGGACAGGATGAGGATTGACAGATTGAGTGTTCTTTCTCGATTCCCTGAATGGTGGTGCATGGCCGCTTTTGGTCGGTGGAGTGATTTGTTTGGTTGATTCCGTCAACGGACGAGATCCAAGCTGCCCAGTAGAATTCAGAATTGCCCATAGAATAGCAAACTCATCGGCGGGTTTTACCCAACGGTGGGCCGCATTCGGTCGAATTCTTCTCTGCGGGATTCCTTTGTAATTGCACAAGGTGAAATTTTGGGCAACAGCAGGTCTGTGATGCTCCTCAATGTTCTGGGCGACACGCGCACTACAATGTCAGTGAGAACAAGAAAAACGACTTTTGTCGAACCTACTTGATCAAAAGAGTGGGGAAACCCCGGAATCACATAGACCCACTTGGGACCGAGGATTGCAATTATTGGTCGCGCAACGAGGAATGTCTCGTAGGCGCAGCTCATCAAACTGTGCCGATTACGTCCCTGCCATTTGTACACACCGCCCGTCGTTGTTTCCGATGATGGTGCAATACAGGTGATCGGACAGGCGGTGTTTTATCCGCCCGAAAGTTCACCGATATTTCTTCAATAGAGGAAGCAAAAGTCGTAACAAGGTAGCTGTAGGTGAACCTGCAGCTGGATCATTTTCCGATG</ns2:sequence><ns2:name>GQ332361.1_Leishmania_major_18S_ribosomal_RNA_gene,_complete_sequence;_and_internal_transcribed_spacer_1,_partial_sequence</ns2:name></ns2:Sequence><ns2:Sequence dsseqid="sq14" id="sq14"><ns2:sequence>TAGTCATATGCTTGTTTCAAGGACTTAGCCATGCATGCCTCAGAATCACTGCATTTGCAGGAATCTGCGCATGGCTCATTACATCAGACGTAATCTGCCGCAAAAATCTTGCGGTTTCCGCAAAATTGGATAACTTGGCGAAACGCCAAGCTAATACATGAACCAACCGGGTGTTCTCCACTCCAGACGGTGGGCAACCATCGTCGTGAGACGCCCAGCGAATGAATGACAGTAAAACCAATGCCTTCACTGGCAGTAACACCCAGCAGTGTTGACTCAATTCATTCCGTGCGAAAGCCGGCTTGTTCCGGCGTCTTTTGACGAACAACTGCCCTATCAGCTGGTGATGGCCGTGTAGTGGACTGCCATGGCGTTGACGGGAGCGGGGGATTAGGGTTCGATTCCGGAGAGGGAGCCTGAGAAATAGCTACCACTTCTACGGAGGGCAGCAGGCGCGCAAATTGCCCAATGTCAAAACAAAACGATGAGGCAGCGAAAAGAAATAGAGTTGTCAGTCCATTTGGATTGTCATTTCAATGGGGGATATTTAAACCCATCCAATATCGAGTAACAATTGGAGGACAAGTCTGGTGCCAGCACCCGCGGTAATTCCAGCTCCAAAAGCGTATATTAATGCTGTTGCTGTTAAAGGGTTCGTAGTTGAACTGTGGGCTGTGCAGGTTTGTTCCTGGTCGTCCCGTCCATGTCGGATTTGGTGACCCAGGCCCTTGCAGCCCGTGAACATTCAAAGAAACAAGAAACACGGGAGTGGTTCCTTTCCTGATTTACGCATGTCATGCATGCCAGGGGGCGTCCGTGATTTTTTACTGTGACTAAAGAAGCGTGACTAAAGCAGTCATTTGACTTGAATTAGAAAGCATGGGATAACAAAGGAGCAGCCTCTAGGCTACCGTTTCGGCTTTTGTTGGTTTTAAAGGTCTATTGGAGATTATGGAGCTGTGCGACAAGTGCTTTCCCATCGCAACCTCGGTTCGGTGTGTGGCGCCTTTGAGGGGTTTAGTGCGTCCGGTACGAGCTCCGGTTCGTCCGGCCGTAACGCCTTTTCAACTCACGGCCTCTAGGAATGAAGGAGGGTAGTTCGGGGGAGAACGTACTGGGGCGTCAGAGGTGAAATTCTTAGACCGCACCAAGACGAACTACAGCGAAGGCATTCTTCAAGGATACCTTCCTCAATCAAGAACCAAAGTGTGGAGATCGAAGATGATTAGAGACCATTGTAGTCCACACTGCAAACGATGACACCCATGAATTGGGGATCTTATGGGCCGGCCTGCGGCAGGGTTTACCCTGTGTCAGCACCGCGCCCGCTTTTACCACCTTACGTATCTTTTCTATTCGGCCTTTACCGGCCACCCACGGGAATATCCTCAGCACGTTTTCTGTTTTTTCACGCGAAAGCTTTGAGGTTACAGTCTCAGGGGGGAGTACGTTCGCAAGAGTGAAACTTAAAGAAATTGACGGAATGGCACCACAAGACGTGGAGCGTGCGGTTTAATTTGACTCAACACGGGGAACTTTACCAGATCCGGACAGGATGAGGATTGACAGATTGAGTGTTCTTTCTCGATTCCCTGAATGGTGGTGCATGGCCGCTTTTGGTCGGTGGAGTGATTTGTTTGGTTGATTCCGTCAACGGACGAGATCCAAGCTGCCCAGTAGAATTCAGAATTGCCCATAGGATAGCAAACTCATCGGCGGGTTTTACCCAACGGTGGGCCGCATTCGGTCGAATTCTTCTCTGCGGGATTCCTTTGTAATTGCACAAGGTGAAATTTTGGGCAACAGCAGGTCTGTGATGCTCCTCAATGTTCTGGGCGACACGCGCACTACAATGTCAGTGAGAACAAGAAAAACGACTTTTGTCGAACCTACTTGATCAAAAGAGTGGGGAAACCCCGGAATCACATAGACTCACTTGGGACCGAGGATTGCAATTATTGGTCGCGCAACGAGGAATGTCTCGTAGGCGCAGCTCATCAAACTGTGCCGATTACGTCCCTGCCATTTGTACACACCGCCCGTCGTTGTTTCCGATGATGGTGCAATACAGGTGATCGGACAGGCGGTGTTTTATCCGCCCGAAAGTTCACCGATATTTCTTCAATAGAGGAAGCAAAAGTCGTAACAAGGTAGCTGTAGGTGAACCTGCAGCTGGATCATTTTCCGATG</ns2:sequence><ns2:name>GQ332359.1_Leishmania_infantum_18S_ribosomal_RNA_gene,_complete_sequence;_and_internal_transcribed_spacer_1,_partial_sequence</ns2:name></ns2:Sequence><ns2:Sequence dsseqid="sq16" id="sq16"><ns2:sequence>TAGTCATATGCTTGTTTCAAGGACTTAGCCATGCATGCCTCAGAATCACTGCATTTGCAGGAATCTGCGCATGGCTCATTACATCAGACGTAATCTGCCGCAAAAATCTTGCGGTTTCCGCAAAATTGGATAACTTGGCGAAACGCCAAGCTAATACATGAACCAACCGGGTGTTCTCCACTCCAGACGGTGGGCAACCATCGTCGTGAGACGCCCAGCGAATGAATGACAGTAAAACCAATGCCTTCACTGGCAGTAACACCCAGCAGTGTTGACTCAATTCATTCCGTGCGAAAGCCGGCTTGTTCCGGCGTCTTTTGACGAACAACTGCCCTATCAGCTGGTGATGGCCGTGTAGTGGACTGCCATGGCGTTGACGGGAGCGGGGGATTAGGGTTCGATTCCGGAGAGGGAGCCTGAGAAATAGCTACCACTTCTACGGAGGGCAGCAGGCGCGCAAATTGCCCAATGTCAAAACAAAACGATGAGGCAGCGAAAAGAAATAGAGTTGTCAGTCCATTTGGATTGTCATTTCAATGGGGGATATTTAAACCCATCCAATATCGAGTAACAATTGGAGGACAAGTCTGGTGCCAGCACCCGCGGTAATTCCAGCTCCAAAAGCGTATATTAATGCTGTTGCTGTTAAAGGGTTCGTAGTTGAACTGTGGGCTGTGCAGGTTTGTTCCTGGTCGTCCCGTCCATGTCGGATTTGGTGACCCAGGCCCTTGCAGCCCGTGAACATTCAAAGAAACAAGAAACACGGGAGTGGTTCCTTTCCTGATTTACGCATGTCATGCATGCCAGGGGGCGTCCGTGATTTTTTACTGTGACTAAAGAAGCGTGACTAAAGCAGTCATTTGACTTGAATTAGAAAGCATGGGATAACAAAGGAGCAGCCTCTAGGCTACCGTTTCGGCTTTTGTTGGTTTTAAAGGTCTATTGGAGATTATGGAGCTGTGCGACAAGTGCTTTCCCATCGCAACCTCGGTTCGGTGTGTGGCGCCTTTGAGGGGTTTAGTGCGTCCGGTACGAGCTCCGGTTCGTCCGGCCGTAACGCCTTTTCAACTCACGGCCTCTAGGAATGAAGGAGGGTAGTTCGGGGGAGAACGTACTGGGGCGTCAGAGGTGAAATTCTTAGACCGCACCAAGACGAACTACAGCGAAGGCATTCTTCAAGGATACCTTCCTCAATCAAGAACCAAAGTGTGGAGATCGAAGATGATTAGAGACCATTGTAGTCCACACTGCAAACGATGACACCCATGAATTGGGGATCTTATGGGCCGGCCTGCGGCAGGGTTTACCCTGTGTCAGCACCGCGCCCGCTTTTACCACCTTACGTATCTTTTCTATTCGGCCTTTACCGGCCACCCACGGGAATATCCTCAGCACGTTTTCTGTTTTTTCACGCGAAAGCTTTGAGGTTACAGTCTCAGGGGGGAGTACGTTCGCAAGAGTGAAACTTAAAGAAATTGACGGAATGGCACCACAAGACGTGGAGCGTGCGGTTTAATTTGACTCAACACGGGGAACTTTACCAGATCCGGACAGGATGAGGATTGACAGATTGAGTGTTCTTTCTCGATTCCCTGAATGGTGGTGCATGGCCGCTTTTGGTCGGTGGAGTGATTTGTTTGGTTGATTCCGTCAACGGACGAGATCCAAGCTGCCCAGTAGAATTCAGAATTGCCCATAGGATAGCAAACTCATCGGCGGGTTTTACCCAACGGTGGGCCGCATTCGGTCGAATTCTTCTCTGCGGGATTCCTTTGTAATTGCACAAGGTGAAATTTTGGGCAACAGCAGGTCTGTGATGCTCCTCAATGTTCTGGGCGACACGCGCACTACAATGTCAGTGAGAACAAGAAAAACGACTTTTGTCGAACCTACTTGATCAAAAGAGTGGGGAAACCCCGGAATCACATAGACTCACTTGGGACCGAGGATTGCAATTATTGGTCGCGCAACGAGGAATGTCTCGTAGGCGCAGCTCATCAAACTGTGCCGATTACGTCCCTGCCATTTGTACACACCGCCCGTCGTTGTTTCCGATGATGGTGCAATACAGGTGATCGGACAGGCGGTGTTTTATCCGCCCGAAAGTTCACCGATATTTCTTCAATAGAGGAAGCAAAAGTCGTAACAAGGTAGCTGTAGGTGAACCTGCAGCTGGATCATTTTCCGATG</ns2:sequence><ns2:name>GQ332356.1_Leishmania_donovani_18S_ribosomal_RNA_gene,_complete_sequence;_and_internal_transcribed_spacer_1,_partial_sequence</ns2:name></ns2:Sequence><ns2:Sequence dsseqid="sq18" id="sq18"><ns2:sequence>TAGTCATATGCTTGTTTCAAGGACTTAGCCATGCATGCCTCAGAATCACTGCATTTGCAGGAATCTGCGCATGGCTCATTACATCAGACGTAATCTGCCGCAAAAATCTTGCGGTTTCCGCAAAATTGGATAACTTGGCGAAACGCCAAGCTAATACATGAACCAACCGGGTGTTCTCCACTCCAGACGGTGGGCAACCATCGTCGTGAGACGCCCAGCGAATGAATGACAGTAAAACCAATGCCTTCACTGGCAGTAACACCCAGCAGTGTTGACTCAATTCATTCCGTGCGAAAGCCGGCTTGTTCCGGCGTCTTTTGACGAACAACTGCCCTATCAGCTGGTGATGGCCGTGTAGTGGACTGCCATGGCGTTGACGGGAGCGGGGGATTAGGGTTCGATTCCGGAGAGGGAGCCTGAGAAATAGCTACCACTTCTACGGAGGGCAGCAGGCGCGCAAATTGCCCAATGTCAAAACAAAACGATGAGGCAGCGAAAAGAAATAGAGTTGTCAGTCCATTTGGATTGTCATTTCAATGGGGGATATTTAAACCCATCCAATATCGAGTAACAATTGGAGGACAAGTCTGGTGCCAGCACCCGCGGTAATTCCAGCTCCAAAAGCGTATATTAATGCTGTTGCTGTTAAAGGGTTCGTAGTTGAACTGTGGGCTGTGCAGGTTTGTCCCTGGTCGTCCCGTCCATGTCGGATTTGGTGACCCAGGCCCTTGCAGCCCGTGAACATTCAAAGAAACAAGAAACACGGGAGTGGTTCCTTTCCTGATTTACGCATGTCATGCATGCCAGGGGGCGTCCGTGATTTTTTACTGTGACTAAAGAAGCGTGACTAAAGCAGTCATTCGACTTGAATTAGAAAGCATGGGATAACAAAGGAGCAGCCTCTAGGCTACCGTTTCGGCTTTTGTTGGTTTTAAAGGTCTATTGGAGATTATGGAGCTGTGCGACAAGCGCTCTCCCATCGCAACTTCGGTTCGGTGTGTGGCGCCTTTGGAGGGGTTTAGTGCGTCCGGTGCGGGCTCCGGTTCGTCCGGCCGTAACGCCTTTTCAACTCACGGCCTCTAGGAATGAAGGAGGGTAGTTCGGGGGAGAACGTACTGGGGCGTCAGAGGTGAAATTCTTAGACCGCACCAAGACGAACTACAGCGAAGGCATTCTTCAAGGATACCTTCCTCAATCAAGAACCAAAGTGTGGAGATCGAAGATGATTAGAGACCATTGTAGTCCACACTGCAAACGATGACACCCATGAATTGGGGATCTTATGGGCCGGCCTGCGGCAGGGTTTACCCTGTGTCAGCACCGCGCCCGCTTTTACCAACTTACGTATCTTTTCTATTCGGCCTTTACCGGCCACCCACGGGAATATCCTCAGCACGTTTTCTGTTTTTTCACGCGAAAGCTTTGAGGTTACAGTCTCAGGGGGGAGTACGTTCGCAAGAGTGAAACTTAAAGAAATTGACGGAATGGCACCACAAGACGTGGAGCGTGCGGTTTAATTTGACTCAACACGGGGAACTTTACCAGATCCGGACAGGATGAGGATTGACAGATTGAGTGTTCTTTCTCGATTCCCTGAATGGTGGTGCATGGCCGCTTTTGGTCGGTGGAGTGATTTGTTTGGTTGATTCCGTCAACGGACGAGATCCAAGCTGCCCAGTAGAATTCAGAATTGTCCATAGGATAGCAAACTCATCGGCGGGTTTTACCCAACGGTGGGCCGCATTCGGTCGAATTCTTCTCTGCGGGATTCCTTTGTAATTGCACAAGGTGAAATTTTGGGCAACAGCAGGTCTGTGATGCTCCTCAATGTTCTGGGCGACACGCGCACTACAATGTCAGTGAGAACAAGAAAAACGACTTTTGTCGAACCTACTTGATCAAAAGAGTGGGGAAACCCCGGAATCACATAGACCCACTTGGGACCGAGGATTGCAATTATTGGTCGCGCAACGAGGAATGTCTCGTAGGCGCAGCTCATCAAACTGTGCCGATTACGTCCCTGCCATTTGTACACACCGCCCGTCGTTGTTTCCGATGATGGTGCAATACAGGTGATCGGACAGGCGGTGTTTTATCCGCCCGAAAGTTCACCGATATTTCTTCAATAGAGGAAGCAAAAGTCGTAACAAGGTAGCTGTAGGTGAACCTGCAGCTGGATCATTTTCCGATG</ns2:sequence><ns2:name>GQ332362.1_Leishmania_panamensis_18S_ribosomal_RNA_gene,_complete_sequence;_and_internal_transcribed_spacer_1,_partial_sequence</ns2:name></ns2:Sequence><ns2:Sequence dsseqid="sq20" id="sq20"><ns2:sequence>TAGTCATATGCTTGTTTCAAGGACTTAGCCATGCATGCCTCAGAATCACTGCATTTGCAGGAATCTGCGCATGGCTCATTACATCAGACGTAATCTGCCGCAAAAACCTTGCGGTTTCCGCAAAATTGGATAACTTGGCGAAACGCCAAGCTAATACATGAACCAACCGGGTGTTCTCCACTCCAGACGGTGGGCAACCATCGTCGTGAGACGCCCAGCGAATGAATGACAGTAAAACCAATGCCTTCACTGGCAGTAACACCCAGCAGTGTTGACTCAATTCATTCCGTGCGAAAGCCGGCTTGTTCCGGCGTCTTTTGACGAACAACTGCCCTATCAGCTGGTGATGGCCGTGTAGTGGACTGCCATGGCGTTGACGGGAGCGGGGGATTAGGGTTCGATTCCGGAGAGGGAGCCTGAGAAATAGCTACCACTTCTACGGAGGGCAGCAGGCGCGCAAATTGCCCAATGTCAAAACAAAACGATGAGGCAGCGAAAAGAAATAGAGTTGTCAGTCCATTTGGATTGTCATTTCAATGGGGGATATTTAAACCCATCCAATATCGAGTAACAATTGGAGGACAAGTCTGGTGCCAGCACCCGCGGTAATTCCAGCTCCAAAAGCGTATATTAATGCTGTTGCTGTTAAAGGGTTCGTAGTTGAACTGTGGGCTGTGCAGGTTTGTTCCTGGTCGTCCCGTCCATGTCGGATTTGGTGACCCAGGCCCTTGCAGCCCGTGAACATTCAAAGAAACAAGAAACACGGGAGTGGTTCCTTTCCTGATTTACGCATGTCATGCATGCCAGGGGGCGTCCGTGATTTTTTACTGTGACTAAAGAAGCGTGACTAAAGCAGTCATTTGACTTGAATTAGAAAGCATGGGATAACAAAGGAGCAGCCTCTAGGCTACCGTTTCGGCTTTTGTTGGTTTTAAAGGTCTATTGGAGATTATGGAGCTGTGCGACAAGTGCTTTCCCATCGCAACTTCGGTTCGGTGTGTGGCGCCTTTGGAGGGGTTTAGTGCGTCCGGTGCGAGCTCCGGTTCGTCCGGCCGTAACGCCTTTTCAACTCACGGCCTCTAGGAATGAAGGAGGGTAGTTCGGGGGAGAACGTACTGGGGCGTCAGAGGTGAAATTCTTAGACCGCACCAAGACGAACTACAGCGAAGGCATTCTTCAAGGATACCTTCCTCAATCAAGAACCAAAGTGTGGAGATCGAAGATGATTAGAGACCATTGTAGTCCACACTGCAAACGATGACACCCATGAATTGGGGATCTTATGGGCCGGCCTGCGGCAGGGTTTACCCTGTGTCAGCACCGCGCCCGCTTTTACCAACTTACGTATCTTTTCTATTCGGCCTTTACCGGCCACCCACGGGAATATCCTCAGCACGTTTTCTGTTTTTTCACGCGAAAGCTTTGAGGTTACAGTCTCAGGGGGGAGTACGTTCGCAAGAGTGAAACTTAAAGAAATTGACGGAATGGCACCACAAGACGTGGAGCGTGCGGTTTAATTTGACTCAACACGGGGAACTTTACCAGATCCGGACAGGATGAGGATTGACAGATTGAGTGTTCTTTCTCGATTCCCTGAATGGTGGTGCATGGCCGCTTTTGGTCGGTGGAGTGATTTGTTTGGTTGATTCCGTCAACGGACGAGATCCAAGCTGCCCAGTAGAATTCAGAATTGCCCATAGGATAGCAAACTCATCGGCGGGTTTTACCCAACGGTGGGCCGCATTCGGTCGAATTCTTCTCTGCGGGATTCCTTTGTAATTGCACAAGGTGAAATTTTGGGCAACAGCAGGTCTGTGATGCTCCTCAATGTTCTGGGCGACACGCGCACTACAATGTCAGTGAGAACAAGAAAAACGACTTTTGTCGAACCTACTTGATCAAAAGAGTGGGGAAACCCCGGAATCACATAGACCCACTTGGGACCGAGGATTGCAATTATTGGTCGCGCAACGAGGAATGTCTCGTAGGCGCAGCTCATCAAACTGTGCCGATTACGTCCCTGCCATTTGTACACACCGCCCGTCGTTGTTTCCGATGATGGTGCAATACAGGTGATCGGACAGGCGGTGTTTTATCCGCCCGAAAGTTCACCGATATTTCTTCAATAGAGGAAGCAAAAGTCGTAACAAGGTAGCTGTAGGTGAACCTGCAGCTGGATCATTTTCCGATG</ns2:sequence><ns2:name>GQ332360.1_Leishmania_mexicana_18S_ribosomal_RNA_gene,_complete_sequence;_and_internal_transcribed_spacer_1,_partial_sequence</ns2:name></ns2:Sequence><ns2:Sequence dsseqid="sq22" id="sq22"><ns2:sequence>TAGTCATATGCTTGTTTCAAGGACTTAGCCATGCATGCCTCAGAATCACTGCATTTGCAGGAATCTGCGCATGGCTCATTACATCAGACGTAATCTGCCGCAAAAATCTTGCGGTTTCCGCAAAATTGGATAACTTGGCGAAACGCCAAGCTAATACATGAACCAACCGGGTGTTCTCCACTCCAGACGGTGGGCAACCATCGTCGTGAGACGCCCAGCGAATGAATGACAGTAAAACCAATGCCTTCACTGGCAGTAACACCCAGCAGTGTTGACTCAATTCATTCCGTGCGAAAGCCGGCTTGTTCCGGCGTCTTTTGACGAACAACTGCCCTATCAGCTGGTGATGGCCGTGTAGTGGACTGCCATGGCGTTGACGGGAGCGGGGGATTAGGGTTCGATTCCGGAGAGGGAGCCTGAGAAATAGCTACCACTTCTACGGAGGGCAGCAGGCGCGCAAATTGCCCAATGTCAAAACAAAACGATGAGGCAGCGAAAAGAAATAGAGTTGTCAGTCCATTTGGATTGTCATTTCAATGGGGGATATTTAAACCCATCCAATATCGAGTAACAATTGGAGGACAAGTCTGGTGCCAGCACCCGCGGTAATTCCAGCTCCAAAAGCGTATATTAATGCTGTTGCTGTTAAAGGGTTCGTAGTTGAACTGTGGGCTGTGCAGGTTTGTCCCTGGTCGTCCCGTCCATGTCGGATTTGGTGACCCAGGCCCTTGCAGCCCGTGAACATTCAAAGAAACAAGAAACACGGGAGTGGTTCCTTTCCTGATTTACGCATGTCATGCATGCCAGGGGGCGTCCGTGATTTTTTACTGTGACTAAAGAAGCGTGACTAAAGCAGTCATTCGACTTGAATTAGAAAGCATGGGATAACAAAGGAGCAGCCTCTAGGCTACCGTTTCGGCTTTTGTTGGTTTTAAAGGTCTATTGGAGATTATGGAGCTGTGCGACAAGCGCTCTCCCATCGCAACTTCGGTTCGGTGTGTGGCGCCTTTGGAGGGGTTTAGTGCGTCCGGTGCGGGCTCCGGTTCGTCCGGCCGTAACGCCTTTTCAACTCACGGCCTCTAGGAATGAAGGAGGGTAGTTCGGGGGAGAACGTACTGGGGCGTCAGAGGTGAAATTCTTAGACCGCACCAAGACGAACTACAGCGAAGGCATTCTTCAAGGATACCTTCCTCAATCAAGAACCAAAGTGTGGAGATCGAAGATGATTAGAGACCATTGTAGTCCACACTGCAAACGATGACACCCATGAATTGGGGATCTTATGGGCCGGCCTGCGGCAGGGTTTACCCTGTGTCAGCACCGCGCCCGCTTTTACCAACTTACGTATCTTTTCTATTCGGCCTTTACCGGCCACCCACGGGAATATCCTCAGCACGTTTTCTGTTTTTTCACGCGAAAGCTTTGAGGTTACAGTCTCAGGGGGGAGTACGTTCGCAAGAGTGAAACTTAAAGAAATTGACGGAATGGCACCACAAGACGTGGAGCGTGCGGTTTAATTTGACTCAACACGGGGAACTTTACCAGATCCGGACAGGATGAGGATTGACAGATTGAGTGTTCTTTCTCGATTCCCTGAATGGTGGTGCATGGCCGCTTTTGGTCGGTGGAGTGATTTGTTTGGTTGATTCCGTCAACGGACGAGATCCAAGCTGCCCAGTAGAATTCAGAATTGTCCATAGGATAGCAAACTCATCGGCGGGTTTTACCCAACGGTGGGCCGCATTCGGTCGAATTCTTCTCTGCGGGATTCCTTTGTAATTGCACAAGGTGAAATTTTGGGCAACAGCAGGTCTGTGATGCTCCTCAATGTTCTGGGCGACACGCGCACTACAATGTCAGTGAGAACAAGAAAAACGACTTTTGTCGAACCTACTTGATCAAAAGAGTGGGGAAACCCCGGAATCACATAGACCCACTTGGGACCGAGGATTGCAATTATTGGTCGCGCAACGAGGAATGTCTCGTAGGCGCAGCTCATCAAACTGTGCCGATTACGTCCCTGCCATTTGTACACACCGCCCGTCGTTGTTTCCGATGATGGTGCAATACAGGTGATCGGACAGGCGGTGTTTTATCCGCCCGAAAGTTCACCGATATTTCTTCAATAGAGGAAGCAAAAGTCGTAACAAGGTAGCTGTAGGTGAACCTGCAGCTGGATCATTTTCCGATG</ns2:sequence><ns2:name>GQ332358.1_Leishmania_guyanensis_18S_ribosomal_RNA_gene,_complete_sequence;_and_internal_transcribed_spacer_1,_partial_sequence</ns2:name></ns2:Sequence><ns2:Sequence dsseqid="sq24" id="sq24"><ns2:sequence>TAGTCATATGCTTGTTTCAAGGACTTAGCCATGCATGCCTCAGAATCACTGCATTTGCAGGAATCTGCGCATGGCTCATTACATCAGACGTAATCTGCCGCAAAAATCTTGCGGTTTCCGCAAAATTGGATAACTTGGCGAAACGCCAAGCTAATACATGAACCAACCGGGTGTTCTCCACTCCAGACGGTGGGCAACCATCGTCGTGAGACGCCCAGCGAATGAATGACAGTAAAACCAATGCCTTCACTGGCAGTAACACCCAGCAGTGTTGACTCAATTCATTCCGTGCGAAAGCCGGCTTGTTCCGGCGTCTTTTGACGAACAACTGCCCTATCAGCTGGTGATGGCCGTGTAGTGGACTGCCATGGCGTTGACGGGAGCGGGGGATTAGGGTTCGATTCCGGAGAGGGAGCCTGAGAAATAGCTACCACTTCTACGGAGGGCAGCAGGCGCGCAAATTGCCCAATGTCAAAACAAAACGATGAGGCAGCGAAAAGAAATAGAGTTGTCAGTCCATTTGGATTGTCATTTCAATGGGGGATATTTAAACCCATCCAATATCGAGTAACAATTGGAGGACAAGTCTGGTGCCAGCACCCGCGGTAATTCCAGCTCCAAAAGCGTATATTAATGCTGTTGCTGTTAAAGGGTTCGTAGTTGAACTGTGGGCTGTGCAGGTTTGTCCCTGGTCGTCCCGTCCATGTCGGATTTGGTGACCCAGGCCCTTGCAGCCCGTGAACATTCAAAGAAACAAGAAACACGGGAGTGGTTCCTTTCCTGATTTACGCATGTCATGCATGCCAGGGGGCGTCCGTGATTTTTTACTGTGACTAAAGAAGCGTGACTAAAGCAGTCATTCGACTTGAATTAGAAAGCATGGGATAACAAAGGAGCAGCCTCTAGGCTACCGTTTCGGCTTTTGTTGGTTTTAAAGGTCTATTGGAGATTATGGAGCTGTGCGACAAGCGCTCTCCCATCGCAACTTCGGTTCGGTGTGTGGCGCCTTTGGAGGGGTTTAGTGCGTCCGGTGCGGGCTCCGGTTCGTCCGGCCGTAACGCCTTTTCAACTCACGGCCTCTAGGAATGAAGGAGGGTAGTTCGGGGGAGAACGTACTGGGGCGTCAGAGGTGAAATTCTTAGACCGCACCAAGACGAACTACAGCGAAGGCATTCTTCAAGGATACCTTCCTCAATCAAGAACCAAAGTGTGGAGATCGAAGATGATTAGAGACCATTGTAGTCCACACTGCAAACGATGACACCCATGAATTGGGGATCTTATGGGCCGGCCTGCGGCAGGGTTTACCCTGTGTCAGCACCGCGCCCGCTTTTACCAACTTACGTATCTTTTCTATTCGGCCTTTACCGGCCACCCACGGGAATATCCTCAGCACGTTTTCTGTTTTTTCACGCGAAAGCTTTGAGGTTACAGTCTCAGGGGGGAGTACGTTCGCAAGAGTGAAACTTAAAGAAATTGACGGAATGGCACCACAAGACGTGGAGCGTGCGGTTTAATTTGACTCAACACGGGGAACTTTACCAGATCCGGACAGGATGAGGATTGACAGATTGAGTGTTCTTTCTCGATTCCCTGAATGGTGGTGCATGGCCGCTTTTGGTCGGTGGAGTGATTTGTTTGGTTGATTCCGTCAACGGACGAGATCCAAGCTGCCCAGTAGAATTCAGAATTGTCCATAGGATAGCAAACTCATCGGCGGGTTTTACCCAACGGTGGGCCGCATTCGGTCGAATTCTTCTCTGCGGGATTCCTTTGTAATTGCACAAGGTGAAATTTTGGGCAACAGCAGGTCTGTGATGCTCCTCAATGTTCTGGGCGACACGCGCACTACAATGTCAGTGAGAACAAGAAAAACGACTTTTGTCGAACCTACTTGATCAAAAGAGTGGGGAAACCCCGGAATCACATAGACCCACTTGGGACCGAGGATTGCAATTATTGGTCGCGCAACGAGGAATGTCTCGTAGGCGCAGCTCATCAAACTGTGCCGATTACGTCCCTGCCATTTGTACACACCGCCCGTCGTTGTTTCCGATGATGGTGCAATACAGGTGATCGGACAGGCGGTGTTTTATCCGCCCGAAAGTTCACCGATATTTCTTCAATAGAGGAAGCAAAAGTCGTAACAAGGTAGCTGTAGGTGAACCTGCAGCTGGATCATTTTCCGATG</ns2:sequence><ns2:name>GQ332355.1_Leishmania_braziliensis_18S_ribosomal_RNA_gene,_complete_sequence;_and_internal_transcribed_spacer_1,_partial_sequence</ns2:name></ns2:Sequence><ns2:Sequence dsseqid="sq26" id="sq26"><ns2:sequence>TAGTCATATGCTTGTTTCAAGGACTTAGCCATGCATGCCTCAGAATCACTGCATTTGCAGGAATCTGCGCATGGCTCATTACATCAGACGTAATCTGCCGCAAAAACCTTGCGGTTTCCGCAAAATTGGATAACTTGGCGAAACGCCAAGCTAATACATGAACCAACCGGGTGTTCTCCACTCCAGACGGTGGGCAACCATCGTCGTGAGACGCCCAGCGAATGAATGACAGTAAAACCAATGCCTTCACTGGCAGTAACACCCAGCAGTGTTGACTCAATTCATTCCGTGCGAAAGCCGGCTTGTTCCGGCGTCTTTTGACGAACAACTGCCCTATCAGCTGGTGATGGCCGTGTAGTGGACTGCCATGGCGTTGACGGGAGCGGGGGATTAGGGTTCGATTCCGGAGAGGGAGCCTGAGAAATAGCTACCACTTCTACGGAGGGCAGCAGGCGCGCAAATTGCCCAATGTCAAAACAAAACGATGAGGCAGCGAAAAGAAATAGAGTTGTCAGTCCATTTGGATTGTCATTTCAATGGGGGATATTTAAACCCATCCAATATCGAGTAACAATTGGAGGACAAGTCTGGTGCCAGCACCCGCGGTAATTCCAGCTCCAAAAGCGTATATTAATGCTGTTGCTGTTAAAGGGTTCGTAGTTGAACTGTGGGCTGTGCAGGTTTGTTCCTGGTCGTCCCGTCCATGTCGGATTTGGTGACCCAGGCCCTTGCAGCCCGTGAACATTCAAAGAAACAAGAAACACGGGAGTGGTTCCTTTCCTGATTTACGCATGTCATGCATGCCAGGGGGCGTCCGTGATTTTTTACTGTGACTAAAGAAGCGTGACTAAAGCAGTCATTTGACTTGAATTAGAAAGCATGGGATAACAAAGGAGCAGCCTCTAGGCTACCGTTTCGGCTTTTGTTGGTTTTAAAGGTCTATTGGAGATTATGGAGCTGTGCGACAAGTGCTTTCCCATCGCAACTTCGGTTCGGTGTGTGGCGCCTTTGGAGGGGTTTAGTGCGTCCGGTGCGAGCTCCGGTTCGTCCGGCCGTAACGCCTTTTCAACTCACGGCCTCTAGGAATGAAGGAGGGTAGTTCGGGGGAGAACGTACTGGGGCGTCAGAGGTGAAATTCTTAGACCGCACCAAGACGAACTACAGCGAAGGCATTCTTCAAGGATACCTTCCTCAATCAAGAACCAAAGTGTGGAGATCGAAGATGATTAGAGACCATTGTAGTCCACACTGCAAACGATGACACCCATGAATTGGGGATCTTATGGGCCGGCCTGCGGCAGGGTTTACCCTGTGTCAGCACCGCGCCCGCTTTTACCAACTTACGTATCTTTTCTATTCGGCCTTTACCGGCCACCCACGGGAATATCCTCAGCACGTTTTCTGTTTTTTCACGCGAAAGCTTTGAGGTTACAGTCTCAGGGGGGAGTACGTTCGCAAGAGTGAAACTTAAAGAAATTGACGGAATGGCACCACAAGACGTGGAGCGTGCGGTTTAATTTGACTCAACACGGGGAACTTTACCAGATCCGGACAGGATGAGGATTGACAGATTGAGTGTTCTTTCTCGATTCCCTGAATGGTGGTGCATGGCCGCTTTTGGTCGGTGGAGTGATTTGTTTGGTTGATTCCGTCAACGGACGAGATCCAAGCTGCCCAGTAGAATTCAGAATTGCCCATAGAATAGCAAACTCATCGGCGGGTTTTACCCAACGGTGGGCCGCATTCGGTCGAATTCTTCTCTGCGGGATTCCTTTGTAATTGCACAAGGTGAAATTTTGGGCAACAGCAGGTCTGTGATGCTCCTCAATGTTCTGGGCGACACGCGCACTACAATGTCAGTGAGAACAAGAAAAACGACTTTTGTCGAACCTACTTGATCAAAAGAGTGGGGAAACCCCGGAATCACATAGACCCACTTGGGACCGAGGATTGCAATTATTGGTCGCGCAACGAGGAATGTCTCGTAGGCGCAGCTCATCAAACTGTGCCGATTACGTCCCTGCCATTTGTACACACCGCCCGTCGTTGTTTCCGATGATGGTGCAATACAGGTGATCGGACAGGCGGTGTTTTATCCGCCCGAAAGTTCACCGATATTTCTTCAATAGAGGAAGCAAAAGTCGTAACAAGGTAGCTGTAGGTGAACCTGCAGCTGGATCATTTTCCGATG</ns2:sequence><ns2:name>GQ332354.1_Leishmania_amazonensis_18S_ribosomal_RNA_gene,_complete_sequence;_and_internal_transcribed_spacer_1,_partial_sequence</ns2:name></ns2:Sequence><ns2:Sequence dsseqid="sq28" id="sq28"><ns2:sequence>GATCTGGTTGATTCTGCCAGTAGTCATATGCTTGTTTCAAGGACTTAGCCATGCATGCCTCAGAATCACTGCATTTGCAGGAATCTGCGCATGGCTCATTACATCAGACGTAATCTGCCGCAAAAATCTTGCGGTTTCCGCAAAATTGGATAACTTGGCGAAACGCCAAGCTAATACATGAACCAACCGGGTGTTCTCCACTCCAGACGGTGGGCAACCATCGTCGTGAGACGCCCAGCGAATGAATGACAGTAAAACCAATGCCTTCACTGGCAGTAACACCCAGCAGTGTTGACTCAATTCATTCCGTGCGAAAGCCGGCTTGTTCCGGCGTCTTTTGACGAACAACTGCCCTATCAGCTGGTGATGGCCGTGTAGTGGACTGCCATGGCGTTGACGGGAGCGGGGGATTAGGGTTCGATTCCGGAGAGGGAGCCTGAGAAATAGCTACCACTTCTACGGAGGGCAGCAGGCGCGCAAATTGCCCAATGTCAAAACAAAACGATGAGGCAGCGAAAAGAAATAGAGTTGTCAGTCCATTTGGATTGTCATTTCAATGGGGGATATTTAAACCCATCCAATATCGAGTAACAATTGGAGGACAAGTCTGGTGCCAGCACCCGCGGTAATTCCAGCTCCAAAAGCGTATATTAATGCTGTTGCTGTTAAAGGGTTCGTAGTTGAACTGTGGGCTGTGCAGGTTTGTTCCTGGTCGTCCCGTCCATGTCGGATTTGGTGACCCAGGCCCTTGCAGCCCGTGAACATTCAAAGAAACAAGAAACACGGGAGTGGTTCCTTTCCTGATTTACGCATGTCATGCATGCCAGGGGGCGTCCGTGATTTTTTACTGTGACTAAAGAAGCGTGACTAAAGCAGTCATTTGACTTGAATTAGAAAGCATGGGATAACAAAGGAGCAGCCTCTAGGCTACCGTTTCGGCTTTTGTTGGTTTTAAAGGTCTATTGGAGATTATGGAGCTGTGCGACAAGTGCTTTCCCATCGCAACTTCGGTTCGGTGTGTGGCGCCTTTGAGGGGTTTAGTGCGTCCGGTGCGAGCTCCGGTTCGTCCGGCCGTAACGCCTTTTCAACTCACGGCCTCTAGGAATGAAGGAGGGTAGTTCGGGGGAGAACGTACTGGGGCGTCAGAGGTGAAATTCTTAGACCGCACCAAGACGAACTACAGCGAAGGCATTCTTCAAGGATACCTTCCTCAATCAAGAACCAAAGTGTGGAGATCGAAGATGATTAGAGACCATTGTAGTCCACACTGCAAACGATGACACCCATGAATTGGGGATCTTATGGGCCGGCCTGCGGCAGGGTTTACCCTGTGTCAGCACCGCGCCCGCTTTTACCAACTTACGTATCTTTTCTATTCGGCCTTTACCGGCCACCCACGGGAATATCCTCAGCACGTTTTCTGTTTTTTCACGCGAAAGCTTTGAGGTTACAGTCTCAGGGGGGAGTACGTTCGCAAGAGTGAAACTTAAAGAAATTGACGGAATGGCACCACAAGACGTGGAGCGTGCGGTTTAATTTGACTCAACACGGGGAACTTTACCAGATCCGGACAGGATGAGGATTGACAGATTGAGTGTTCTTTCTCGATTCCCTGAATGGTGGTGCATGGCCGCTTTTGGTCGGTGGAGTGATTTGTTTGGTTGATTCCGTCAACGGACGAGATCCAAGCTGCCCAGTAGAATTCAGAATTGCCCATAGAATAGCAAACTCATCGGCGGGTTTTACCCAACGGTGGGCCGCATTCGGTCGAATTCTTCTCTGCGGGATTCCTTTGTAATTGCACAAGGTGAAATTTTGGGCAACAGCAGGTCTGTGATGCTCCTCAATGTTCTGGGCGACACGCGCACTACAATGTCAGTGAGAACAAGAAAAACGACTTTTGTCGAACCTACTTGATCAAAAGAGTGGGGAAACCCCGGAATCACATAGACCCACTTGGGACCGAGGATTGCAATTATTGGTCGCGCAACGAGGAATGTCTCGTAGGCGCAGCTCATCAAACTGTGCCGATTACGTCCCTGCCATTTGTACACACCGCCCGTCGTTGTTTCCGATGATGGTGCAATACAGGTGATCGGACAGGCGGTGTTTTATCCGCCCGAAAGTTCACCGATATTTCTTCAATAGAGGAAGCAAAAGTCGTAACAAGGTAGCTGTAGGTGAACCTGCAGCTGGATCATTTT</ns2:sequence><ns2:name>XR_002460809.1_Leishmania_major_strain_Friedlin_18S_ribosomal_RNA_(SSU)_RNA_rRNA</ns2:name></ns2:Sequence><ns2:Sequence dsseqid="sq30" id="sq30"><ns2:sequence>GATCTGGTTGATTCTGCCAGTAGTCATATGCTTGTTTCAAGGACTTAGCCATGCATGCCTCAGAATCACTGCATTTGCAGGAATCTGCGCATGGCTCATTACATCAGACGTAATCTGCCGCAAAAATCTTGCGGTTTCCGCAAAATTGGATAACTTGGCGAAACGCCAAGCTAATACATGAACCAACCGGGTGTTCTCCACTCCAGACGGTGGGCAACCATCGTCGTGAGACGCCCAGCGAATGAATGACAGTAAAACCAATGCCTTCACTGGCAGTAACACCCAGCAGTGTTGACTCAATTCATTCCGTGCGAAAGCCGGCTTGTTCCGGCGTCTTTTGACGAACAACTGCCCTATCAGCTGGTGATGGCCGTGTAGTGGACTGCCATGGCGTTGACGGGAGCGGGGGATTAGGGTTCGATTCCGGAGAGGGAGCCTGAGAAATAGCTACCACTTCTACGGAGGGCAGCAGGCGCGCAAATTGCCCAATGTCAAAACAAAACGATGAGGCAGCGAAAAGAAATAGAGTTGTCAGTCCATTTGGATTGTCATTTCAATGGGGGATATTTAAACCCATCCAATATCGAGTAACAATTGGAGGACAAGTCTGGTGCCAGCACCCGCGGTAATTCCAGCTCCAAAAGCGTATATTAATGCTGTTGCTGTTAAAGGGTTCGTAGTTGAACTGTGGGCTGTGCAGGTTTGTCCCTGGTCGTCCCGTCCATGTCGGATTTGGTGACCCAGGCCCTTGCAGCCCGTGAACATTCAAAGAAACAAGAAACACGGGAGTGGTTCCTTTCCTGATTTACGCATGTCATGCATGCCAGGGGGCGTCCGTGATTTTTTACTGTGACTAAAGAAGCGTGACTAAAGCAGTCATTCGACTTGAATTAGAAAGCATGGGATAACAAAGGAGCAGCCTCTAGGCTACCGTTTCGGCTTTTGTTGGTTTTAAAGGTCTATTGGAGATTATGGAGCTGTGCGACAAGCGCTCTCCCATCGCAACTTCGGTTCGGTGTGTGGCGCCTTTGGAGGGGTTTAGTGCGTCCGGTGCGGGCTCCGGTTCGTCCGGCCGTAACGCCTTTTCAACTCACGGCCTCTAGGAATGAAGGAGGGTAGTTCGGGGGAGAACGTACTGGGGCGTCAGAGGTGAAATTCTTAGACCGCACCAAGACGAACTACAGCGAAGGCATTCTTCAAGGATACCTTCCTCAATCAAGAACCAAAGTGTGGAGATCGAAGATGATTAGAGACCATTGTAGTCCACACTGCAAACGATGACACCCATGAATTGGGGATCTTATGGGCCGGCCTGCGGCAGGGTTTACCCTGTGTCAGCACCGCGCCCGCTTTTACCAACTTACGTATCTTTTCTATTCGGCCTTTACCGGCCACCCACGGGAATATCCTCAGCACGTTTTCTGTTTTTTCACGCGAAAGCTTTGAGGTTACAGTCTCAGGGGGGAGTACGTTCGCAAGAGTGAAACTTAAAGAAATTGACGGAATGGCACCACAAGACGTGGAGCGTGCGGTTTAATTTGACCCAACACGGGGAACTTTACCAGATCCGGACAGGATGAGGATTGACAGATTGAGTGTTCTTTCTCGATTCCCTGAATGGTGGTGCATGGCCGCTTTTGGTCGGTGGAGTGATTTGTTTGGTTGATTCCGTCAACGGACGAGATCCAAGCTGCCCAGTAGAATTCAGAATTGTCCATAGGATAGCAAACTCATCGGCGGGTTTTACCCAACGGTGGGCCGCATTCGGTCGAATTCTTCTCTGCGGGATTCCTTTGTAATTGCACAAGGTGAAATTTTGGGCAACAGCAGGTCTGTGATGCTCCTCAATGTTCTGGGCGACACGCGCACTACAATGTCAGTGAGAACAAGAAAAACGACTTTTGTCGAACCTACTTGATCAAAAGAGTGGGGAAACCCCGGAATCACATAGACCCACTTGGGACCGAGGATTGCAATTATTGGTCGCGCAACGAGGAATGTCTCGTAGGCGCAGCTCATCAAACTGTGCCGATTACGTCCCTGCCATTTGTACACACCGCCCGTCGTTGTTTCCGATGATGGTGCAATACAGGTGATCGGACAGGCGGTGTTTTATCCGCCCGAAAGTTCACCGATATTTCTTCAATAGAGGAAGCAAAAGTCGTAACAAGGTAGCTGTAGGTGAACCTGCAGCTGGATCATTTT</ns2:sequence><ns2:name>JX030135.1_Leishmania_braziliensis_isolate_LbrET.rRNA.01_18S_ribosomal_RNA,_partial_sequence</ns2:name></ns2:Sequence><ns2:Sequence dsseqid="sq32" id="sq32"><ns2:sequence>GATCTGGTTGATTCTGCCAGTAGTCATATGCTTGTTTCAAGGACTTAGCCATGCATGCCTCAGAATCACTGCATTTGCAGGAATCTGCGCATGGCTCATTACATCAGACGTAATCTGCCGCAAAAACCTTGCGGTTTCCGCAAAATTGGATAACTTGGCGAAACGCCAAGCTAATACATGAACCAACCGGGTGTTCTCCACTCCAGACGGTGGGCAACCATCGTCGTGAGACGCCCAGCGAATGAATGACAGTAAAACCAATGCCTTCACTGGCAGTAACACCCAGCAGTGTTGACTCAATTCATTCCGTGCGAAAGCCGGCTTGTTCCGGCGTCTTTTGACGAACAACTGCCCTATCAGCTGGTGATGGCCGTGTAGTGGACTGCCATGGCGTTGACGGGAGCGGGGGATTAGGGTTCGATTCCGGAGAGGGAGCCTGAGAAATAGCTACCACTTCTACGGAGGGCAGCAGGCGCGCAAATTGCCCAATGTCAAAACAAAACGATGAGGCAGCGAAAAGAAATAGAGTTGTCAGTCCATTTGGATTGTCATTTCAATGGGGGATATTTAAACCCATCCAATATCGAGTAACAATTGGAGGACAAGTCTGGTGCCAGCACCCGCGGTAATTCCAGCTCCAAAAGCGTATATTAATGCTGTTGCTGTTAAAGGGTTCGTAGTTGAACTGTGGGCTGTGCAGGTTTGTTCCTGGTCGTCCCGTCCATGTCGGATTTGGTGACCCAGGCCCTTGCAGCCCGTGAACATTCAAAGAAACAAGAAACACGGGAGTGGTTCCTTTCCTGATTTACGCATGTCATGCATGCCAGGGGGCGTCCGTGATTTTTTACTGTGACTAAAGAAGCGTGACTAAAGCAGTCATTTGACTTGAATTAGAAAGCATGGGATAACAAAGGAGCAGCCTCTAGGCTACCGTTTCGGCTTTTGTTGGTTTTAAAGGTCTATTGGAGATTATGGAGCTGTGCGACAAGTGCTTTCCCATCGCAACTTCGGTTCGGTGTGTGGCGCCTTTGGAGGGGTTTAGTGCGTCCGGTGCGAGCTCCGGTTCGTCCGGCCGTAACGCCTTTTCAACTCACGGCCTCTAGGAATGAAGGAGGGTAGTTCGGGGGAGAACGTACTGGGGCGTCAGAGGTGAAATTCTTAGACCGCACCAAGACGAACTACAGCGAAGGCATTCTTCAAGGATACCTTCCTCAATCAAGAACCAAAGTGTGGAGATCGAAGATGATTAGAGACCATTGTAGTCCACACTGCAAACGATGACACCCATGAATTGGGGATCTTATGGGCCGGCCTGCGGCAGGGTTTACCCTGTGTCAGCACCGCGCCCGCTTTTACCAACTTACGTATCTTTTCTATTCGGCCTTTACCGGCCACCCACGGGAATATCCTCAGCACGTTTTCTGTTTTTTCACGCGAAAGCTTTGAGGTTACAGTCTCAGGGGGGAGTACGTTCGCAAGAGTGAAACTTAAAGAAATTGACGGAATGGCACCACAAGACGTGGAGCGTGCGGTTTAATTTGACCCAACACGGGGAACTTTACCAGATCCGGACAGGATGAGGATTGACAGATTGAGTGTTCTTTCTCGATTCCCTGAATGGTGGTGCATGGCCGCTTTTGGTCGGTGGAGTGATTTGTTTGGTTGATTCCGTCAACGGACGAGATCCAAGCTGCCCAGTAGAATTCAGAATTGCCCATAGAATAGCAAACTCATCGGCGGGTTTTACCCAACGGTGGGCCGCATTCGGTCGAATTCTTCTCTGCGGGATTCCTTTGTAATTGCACAAGGTGAAATTTTGGGCAACAGCAGGTCTGTGATGCTCCTCAATGTTCTGGGCGACACGCGCACTACAATGTCAGTGAGAACAAGAAAAACGACTTTTGTCGAACCTACTTGATCAAAAGAGTGGGGAAACCCCGGAATCACATAGACCCACTTGGGACCGAGGATTGCAATTATTGGTCGCGCAACGAGGAATGTCTCGTAGGCGCAGCTCATCAAACTGTGCCGATTACGTCCCTGCCATTTGTACACACCGCCCGTCGTTGTTTCCGATGATGGTGCAATACAGGTGATCGGACAGGCGGTGTTTTATCCGCCCGAAAGTTCACCGATATTTCTTCAATAGAGGAAGCAAAAGTCGTAACAAGGTAGCTGTAGGTGAACCTGCAGCTGGATCATTTT</ns2:sequence><ns2:name>JX030083.1_Leishmania_amazonensis_isolate_LaPH8.rRNA.01_18S_ribosomal_RNA,_partial_sequence</ns2:name></ns2:Sequence><ns2:Sequence dsseqid="sq34" id="sq34" description="Trypanosoma cruzi strain Silvio X10 cl1 18S ribosomal RNA gene, complete sequence"><ns2:sequence>GTCATATGCTTGTTTCAAGGACTTAGCCATGCATGCCTCAGAATCACTGCATTGCAGGAATCTGCGCATGGCTCATTACATCAGACGTAATCTGCCGCAAAAATCTTGCGGTCTCCGCAAAATTGGATAACTTGGCGAAACGCCAAGCTAATACATGAACCAACCGGATGTTCTCTGTTCCGGCGGCAGGGCAACCTGCTGCCATGGGACGTCCAGCGAATGAATGAAAGTAAAACCAATGCCTTCACCGGCAGTAACACTCAGAAGTGTTGATTCAATTCATTCCGTGCGAAAGCCGGGTTTTTTATCCGGCGTCTTTTGACGAACAACTGCCCTATCAGCCAGCGATGGCCGTGTAGTGGACTGCCATGGCGTTGACGGGAGCGGGGGATTAGGGTTCGATTCCGGAGAGGGAGCCTGAGAAATAGCTACCACTTCTACGGAGGGCAGCAGGCGCGCAAATTGCCCAATGTCAAAAAAAAAAGATGAGGCAGCGAAAAGAAATAGAGCCGACAGTGCTTTTGCATTGTCGTTTTCAATGGGGGATATTTAAACCCATCCAAAATCGAGTAACAATTGGAGGACAAGTCTGGTGCCAGCACCCGCGGTAATTCCAGCTCCAAAAGCGTATATTAATGCTGTTGCTGTTAAAGGGTTCGTAGTTGAATTGAGGGCCTCTAAGGCGCAATGGTTTAGTCCCATCCACTTCGGATTGGTGACCCATGCCCTTGTGGTCCGTGAACAGACATATTCAGAAACAAAAAACACGGGAGTGGTACCTTTTCTGATTATCGCATGTCATGCATGCCAGAGGGCGCCCGTGATTTTTTACTGTGACTAAAAAAGTGTGACCAAAGCAGTCATTCGACTTGAATTAGAAAGCATGGGATAACAAAGGAGCAGCCTCTGGGCCACCGTTTCGGCTTTTGTTGGTTTTAAAAGTCCATTGGAGATTATGGGGCAGTGTGACAAGCGGCTGGGTGGTTATTCCACACACGCACACTCCTTTTTTGGATGTGTGTCTCGTGTGTGGCACTCGTCGCCTTTGTGGGAAATCCGTGTGGCACTTGTTTGGTGTTGTTGGCAGACTTCGGTCTTGCCTTCACAGCACATGTGTCATGCCTTCCCTCAACTCACGGCATCCAGGAATGAAGGAGGGTAGTTCGGGGGAGAACGTACTGGTGCGTCAGAGGTGAAATTCTTAGACCGCACCAAGACGAACTACAGCGAAGGCATTCTTCAAGGATACCTTCCTCAATCAAGAACCAAAGTGTGGGGATCGAAGATGATTAGAGACCATTGTAGTCCACACTGCAAACGATGACACCCATGAATTGGGGAGTTTTTGGTCGTAGGCGTGGTCGGGCTTGATTATATTATTTTTCATCCCGTTCCTCGTCTCGCCAATGAATATATTAAATTTACGTGCATATTCTTTTTGGTCTTCGTCTTTTTACGGCGAGGACCTTTAACGGGAATATCCTCAGCACGTTATCTGACTTCTTCACGCGAAAGCTTTGAGGTTACAGTCTCAGGGGGGAGTACGTTCGCAAGAGTGAAACTTAAAGAAATTGACGGAATGGCACCACAAGACGTGGAGCGTGCGGTTTAATTTGACTCAACACGGGGAACTTTACCAGATCCGGACAGGGTGAGGATTGACAGATTGAGTGTTCTTTCTCGATCCCCTGAATGGTGGTGCATGGCCGCTTTTGGTCGGTGGAGTGATTTGTTTGGTTGATTCCGTCAACGGACGAGATCCAAGCTGCCCAGTAGGATTCAGAATTGCCCATAGGATAGCAATCCCTTCCGCGGGTTTTACCCAAGGGGGGGCGGTATTCGCTTGTATCCTTCTCTGCGGGATTCCTTGTTTTGCGCAAGGTGAGATTTTGGGCAACAGCAGGTCTGTGATGCTCCTCAATGTTCTGGGCGACACGCGCACTACAATGTCAGTGAGAACAAGAAAAACGACTCTTGTCGGACCTACTTGATCAAAAGAGTGGGAAAACCCCGGAATCACGTAGACCCACTTGGGACCGAGTATTGCAATTATTGGTCGCGCAACGAGGAATGTCTCGTAGGCGCAGCTCATCAAACTGTGCCGATTACGTCCCTGCCATTTGTACACACCGCCCGTCGTTGTTTCCGATGATGGTGCAATACAGGTGATCGGACAGTCGAGTGCTTCACTTGACCGAAAGTTCACCGATATTTCTTCAATAGAGGAAGCAAAAG</ns2:sequence><ns2:name>AF303659.1</ns2:name></ns2:Sequence><ns2:Sequence dsseqid="sq36" id="sq36"><ns2:sequence>CATATGCTTGTTTCAAGGACTTAGCCATGCATGCCTCAGAATCACTGCATTGCAGGAATCTGCGCATGGCTCATTACATCAGACGTAATCTGCCGCCAAAATTTTGCGGTCTCCGCATTACTGGATAACTTGGCGAAACGCCAAGCTAATACATGAACCAATCGGACGCTCTCTTTTTCTATGTCGCGGCTTGTGTTTACGCACTTGTCGTGGCGATGGGACGTCCAGCGAATGAATGAAATTAGAACCAACGCCTCCACCCGGGGGCAGTAACACTCAGACGTGTTGACTCAATTCATTCCGTGCGAAAGCCGAGCCTTGTTGCTCGGCGTCTACTGACGAACAACTGCCCTATCAGCCAGTGATGGCCGTGTAGTGGACTGCCATGGCGTTGACGGGAGCGGGGGATTAGGGTTCGATTCCGGAGAGGGAGCCTGAGAAATAGCTACCACTTCTACGGAGGGCAGCAGGCGCGCAAATTGCCCAATGTCGAAAAAATACGATGAGGCAGCGAAAAGAAATAGAGCCGACCGTGCCCTAGTGCATGGTTGTTTTCAATGGGGGATACTCAAACCCATCCAATATCGAGTAACAATTGGAGGACAAGTCTGGTGCCAGCACCCGCGGTAATTCCAGCTCCAAAAGCGTATATTAATGCTGTTGCTGTTAAAGGGTTCGTAGTTGAACTGTGGGCCACGTAGTTTTGTGCCGTGCCAGTCCCGTCCACCTCGGACGTGTTTTGACCCACGCCCTCGTGGCCCGTGAACACACTCAGATACAAGAAACACGGGAGCGGTTCCTCCTCACTTTCACGCATGTCATGCATGCGAGGGGGCGTCCGTGAATTTTACTGTGACCAAAAAAGTGCGACCAAAGCAGTCTGCCGACTTGAATTACAAAGCATGGGATAACGAAGCATCAGCCCTGGGGCCACCGTTTCGGCTTTTGTTGGTTTTAGAAGTCCTTGGGAGATTATGGGGCCGCGTGCCTTGGGTCGGTGTTTCGTGTCTCATTTTTGTGGCGCGCACATTCGGCTCTTCGTGATGTTTTTTTACATTCATTGCGACGCGCGGCTTCCAGGAATGAAGGAGGGTAGTTCGGGGGAGAACGTACTGGTGCGTCAGAGGTGAAATTCTTAGACCGCACCAAGACGAACTACAGCGAAGGCATTCTTCAAGGATACCTTCCTCAATCAAGAACCAAAGTGTGGGGATCAAAGATGATTAGAGACCATTGTAGTCCACACTGCAAACCATGACACCCATGAATTGGGGAACATCATTGGGTGCCCGTGTGGCGGCCTTTTGTGCCGACCCTCGGCCCCAATTTATTTATCAATTTACGTGCCTATTCTATCACCCCCGGTTCCCTCTTTTGAGGTTCTTCCGGGGTTTTTTACGGGAATATCCTCAGCACGTTTCTTACTTCTTCACGCGAAAGCTTGGAGGTTACAGTCTCAGGGGGGAGTACGTTCGCAAGAGTGAAACTTAAAGAAATTGACGGAATGGCACCACAAGACGTGGAGCGTGCGGTTTAATTTGACTCAACACGGGGAACTTTACCAGATCCGGACAGGGTGAGGATTGACAGATGGAGTGTTCTTTCTCGATCCCCTGAATGGTGGTGCATGGCCGCTTTTGGTCGGTGGAGTGATTTGTTTGGTTGATTCCGTCAACGGACGAGATCCAAGCTGCCCAGTAGGTGCCGGGATTGTCCACACAGGACAGCAGTCCCTCCGGCGGGGATTTTTTCCCCAACGGTGGTCGTCATCCTTCTTTTTACAGGCCCCTTCTCTGCGGGATTCCTTGCTTTTCGCGCAAGGTGAGATTTTGGGCAACAGCAGGTCTGTGATGCTCCTCAATGTTCTGGGCGACACGCGCACTACAATGTCAGTGAGAACAAGAGTCCGAGCGGCACTTCACAATGTCGCTCCCGCTTGATCAAAAGAGCGGGGAAACCACGGAATCACGTAGACCCACTTGGGACCGAGTATTGCAATTATTGGTCGCGCAACGAGGAATGTCTCGTAGGCGCAGCTCATCAAACTGTGCCGATTACGTCCCTGCCATTTGTACACACCGCCCGTCGTTGTTTCCGATGATGGTGCAATACAGGTGATCGGACCGTCGCTCGTCTCGGGCGACCGAAAGTTCACCGATATTGCTTCAATAGAGGAAGCAAAAGTC</ns2:sequence><ns2:name>KX007996.1_Trypanosoma_brucei_gambiense_isolate_Tgb1_18S_ribosomal_RNA_gene,_partial_sequence</ns2:name></ns2:Sequence><ns2:Sequence dsseqid="sq38" id="sq38"><ns2:sequence>CATATGCTTGTTTCAAGGACTTAGCCATGCATGCCTCAGAATCACTGCATTGCAGGAATCTGCGCATGGCTCATTACATCAGACGTAATCTGCCGCCAAAATTTTGCGGTCTCCGCATTACTGGATAACTTGGCGAAACGCCAAGCTAATACATGAACCAATCGGACGCTCTCTTTTTCTATGTCGCGGCTTGTGTTTACGCACTTGTCGTGGCGATGAGACGTCCAGCGAATGAATGAAATTAGAACCAACGCCTCCACCCGGGGGCAGTAACACTCAGACGTGTTGACTCAATTCATTCCGTGCGAAAGCCGAGCCTTGTTGCTCGGCGTCTACTGACGAACAACTGCCCTATCAGCCAGTGATGGCCGTGTAGTGGACTGCCATGGCGTTGACGGGAGCGGGGGATTAGGGTTCGATTCCGGAGAGGGAGCCTGAGAAATAGCTACCACTTCTACGGAGGGCAGCAGGCGCGCAAATTGCCCAATGTCGAAAAAATACGATGAGGCAGCGAAAAGAAATAGAGCCGACCGTGCCCTAGTGCATGGTTGTTTTCAATGGGGGATACTCAAACCCATCCAATATCGAGTAACAATTGGAGGACAAGTCTGGTGCCAGCACCCGCGGTAATTCCAGCTCCAAAAGCGTATATTAATGCTGTTGCTGTTAAAGGGTTCGTAGTTGAACTGTGGGCCACGTAGTTTTGTGCCGTGCCAGTCCCGTCCACCTCGGACGTGTTTTGACCCACGCCCTCGTGGCCCGTGAACACACTCAGATACAAGAAACACGGGAGCGGTTCCTCCTCACTTTCACGCATGTCATGCATGCGAGGGGGCGTCCGTGAATTTTACTGTGACCAAAAAAGTGCGACCAAAGCAGTCTGCCGACTTGAATTACAAAGCATGGGATAACGAAGCATCAGCCCTGGGGCCACCGTTTCGGCTTTTGTTGGTTTTAGAAGTCCTTGGGAGATTATGGGGCCGCGTGCCTTGGGTCGGTGTTTCGTGTCTCATTTTTGTGGCGCGCACATTCGGCTCTTCGTGATGTTTTTTTACATTCATTGCGACGCGCGGCTTCCAGGAATGAAGGAGGGTAGTTCGGGGGAGAACGTACTGGTGCGTCAGAGGTGAAATTCTTAGACCGCACCAAGACGAACTACAGCGAAGGCATTCTTCAAGGATACCTTCCTCAATCAAGAACCAAAGTGTGGGGATCAAAGATGATTAGAGACCATTGTAGTCCACACTGCAAACCATGACACCCATGAATTGGGGAACATCATTGGGTGCCCGTGTGGCGGCCTTTTGTGCCGACCCTCGGCCCCAATTTATTTATCAATTTACGTGCCTATTCTATCACCCCCGGTTCCCTCTTTTGAGGTTCTTCCGGGGTTTTTTACGGGAATATCCTCAGCACGTTTCTTACTTCTTCACGCGAAAGCTTGGAGGTTACAGTCTCAGGGGGGAGTACGTTCGCAAGAGTGAAACTTAAAGAAATTGACGGAATGGCACCACAAGACGTGGAGCGTGCGGTTTAATTTGACTCAACACGGGGAACTTTACCAGATCCGGACAGGGTGAGGATTGACAGATGGAGTGTTCTTTCTCGATCCCCTGAATGGTGGTGCATGGCCGCTTTTGGTCGGTGGAGTGATTTGTTTGGTTGATTCCGTCAACGGACGAGATCCAAGCTGCCCAGTAGGTGCCGGGATTGTCCACACAGGACAGCAGTCCCTCCGGCGGGGATTTTTTCCCCAACGGTGGTCGTCATCCTTCTTTTTACAGGCCCCTTCTCTGCGGGATTCCTTGCTTTTCGCGCAAGGTGAGATTTTGGGCAACAGCAGGTCTGTGATGCTCCTCAATGTTCTGGGCGACACGCGCACTACAATGTCAGTGAGAACAAGAGTCCGAGCGGCACTTCACAATGTCGCTCCCGCTTGATCAAAAGAGCGGGGAAACCACGGAATCACGTAGACCCACTTGGGACCGAGTATTGCAATTATTGGTCGCGCAACGAGGAATGTCTCGTAGGCGCAGCTCATCAAACTGTGCCGATTACGTCCCTGCCATTTGTACACACCGCCCGTCGTTGTTTCCGATGATGGTGCAATACAGGTGATCGGACCGTCGCTCGTCTCGGGCGACCGAAAGTTCACCGATATTGCTTCAATAGAGGAAGCAAAAGTC</ns2:sequence><ns2:name>KX007997.1_Trypanosoma_brucei_rhodesiense_isolate_Tbr_18S_ribosomal_RNA_gene,_partial_sequence</ns2:name></ns2:Sequence><ns2:Sequence dsseqid="sq40" id="sq40"><ns2:sequence>GTCATATGCTTGTTTCAAGGACTTAGCCATGCATGCCTCAGAATCACTGCATTGCAGGAATCTGCGCATGGCTCATTACATCAGACGTAATCTGCCGCCAAAATCTTGCGGTCTCCGCATTATTGGATAACTTGGCGAAACGCCAAGCTAATACATGAACCTAAGGGACGCTCCCTGCTACGGCCGCGGGGTGACTCGCGGTCACGGGACGTCCTGCGAATGAATGAAATTAAGACCAACGCCCCCACCCGGGGGCAGTAACACCCAGACGTGTTGACTCAATTCATTCCGTGCGAAAGCCGGTCCTTCTTGGTGCCGGCGTGTGCTGACGAACAACTGCCCTATCAGCCAGTGATGGCCGTGTAGTGGACTGCCATGGCGTTGACGGGAGCGGGGGATTAGGGTTCGATTCCGGAGAGGGAGCCTGAGAAATAGCTACCACTTCTACGGAGGGCAGCAGGCGCGCAAATTGCCCAATGTCGAAAAAAAACGATGAGGCAGCGAAAAGAAATAGAGCCGACCGTGCCTTTTGTGCACGGTCGTTTTCAATGGGGGATATTTAAACCCATCCAACATCGAGTAACCATTGGAGGACAAGTCTGGTGCCAGCACCCGCGGTAATTCCAGCTCCAAAAGCGTATATTAATGCTGTTGCTGTTAAAGGGTTCGTAGTTGAACTGTGGGCGTTGTGCAGGTGCCGTGTCCGTCCCACCCGACTTGGGGTGGTGACCCACGCCCTCGGCGCCCGTGAACACACAGAAACGAGAAACACGGGAGCGGTCCCCCACTCATTTTACGCATGTCATGCATGCGGGGGCGTCCGTGATTTTTACTGTGACTAAAAAAGTGCGACCAAAGCAGTCCGCCGACTTGAATTACAAAGCATGGGATAACAAAGCACCAGCCCTAGGGCCACCGTTTCGGCTTTTGTTGGTTTTAGAAGTCCTTGGGAGATTATGGCATCGCGTGCCCGCGCTGTGCGCCGCCCCCCTCCTTCCACGGAGGTGTGTGGCGGGCCGCCCGGCGTCCTCGTCGTGTGTGTGCCCTCCTCCCCTTTTTGGGGTGTGTTGGTGTGTCACCACGTCGACGCGCGGTGCCAGGAATGAAGGAGGGTAGTTCGGGGGAGAACGTACTGGTGCGTCAGAGGTGAAATTCTTAGACCGCACCAAGACGAACTACAGCGAAGGCATTCTTCAAGGATACCTTCCTCAATCAAGAACCAAAGTGTGGGGATCAAAGATGATTAGAGACCATTGTAGTCCACACTGCAAACCATGACACCCATGAATTGGGGACCACCTGGCTTGCACGGCACGGTGCTTGCGCCGATTTGCCTGTGCGGTCACGACAAACAACTTACGTGTCTATTCTGCTGCCGCACGTTCGCCCCTTATTTTTTAAGGGGTTTGTGCGGTTGAACGGGAATATCCTCAGCACGTCGTTTACATTTTTTCACGCGAAAGCTTTGAGGTTACAGTCTCAGGGGGGAGTACGTTCGCAAGAGTGAAACTTAAAGAAATTGACGGAATGGCACCACAAGACGTGGAGCGTGCGGTTTAATTTGACTCAACACGGGGAACTTTACCAGATCCGGACAGGGTGAGGATTGACAGATTGAGTGTTCTTTCTCGATCCCCTGAATGGTGGTGCATGGCCGCTTTTGGTCGGTGGAGTGATTTGTTTGGTTGATTCCGTCAACGGACGAGATCCAAGCTGCCCAGTAGGGCCCGTGATTGTCCACACAGGACAGCCTACCGTCGTGGGCACAGTGTGTTCCTTCTGGGGGCATCTCTGTGCTCCATGGCGGCGCTATCACACGGGGTCCTTCTCTGCGGGATTCCTTGCCCCGCGCAAGGTGAGATTTTGGGCAACAGCAGGTCTGTGATGCTCCTCAATGTTCTGGGCGACACGCGCACTACAATGTCAGTGAGAACAAGAGTTACCGCGGCGTTTGCCGCTCCCGCTTGATCAAAAGAGCGGGGAAACCACGGAATCACGTAGACCCACTTGGGACCGAGTATTGCAATTATTGGTCGCGCAACGAGGAATGTCTCGTAGGCGCAGCTCATCAAACTGTGCCGATTACGTCCCTGCCATTTGT</ns2:sequence><ns2:name>KP307026.1_Trypanosoma_congolense_'dzanga-sangha'_isolate_G34_18S_ribosomal_RNA_gene,_partial_sequence</ns2:name></ns2:Sequence><ns2:Sequence dsseqid="sq42" id="sq42"><ns2:sequence>GATCTGGTTGATTCTGCCAGTAGTCATATGCTTGTTTCAAGGACTTAGCCATGCATGCCTAGAATCACTGCATTGCAGGAATCTGCGCATGGCTCATTACATCAGACGTAATCTGCCGCCAAAATTTTGCGGTCTCCGCATTACTGGATAACTTGGCGAAACGCCAAGCTAATACATGAACCAATCGGACGCTCTCTTTTTCTATGTCGCGGCTTGTGTTTACGCACTTGTCGTGGCGATGGGACGTCCAGCGAATGAATGAAATTAGAACCAACGCCTCCACCCGGGGGCAGTAACACTCAGACGTGTTGACTCAATTCATTCCGTGCGAAAGCCGAGCCTTGTTGCTCGGCGTCTACTGACGAACAACTGCCCTATCAGCCAGTGATGGCCGTGTAGTGGACTGCCATGGCGTTGACGGGAGCGGGGGATTAGGGTTCGATTCCGGAGAGGGAGCCTGAGAAATAGCTACCACTTCTACGGAGGGCAGCAGGCGCGCAAATTGCCCAATGTCGAAAAAATACGATGAGGCAGCGAAAAGAAATAGAGCCGACCGTGCCCTAGTGATGGGTTGTTTTCAATGGGGGATACTCAAACCCATCCAATATCGAGTAACAATTGGAGGACAAGTCTGGTGCCAGCACCCGCGGTAATTCCAGCTCCAAAAGCGTATATTAATGCTGTTGCTGTAAAGGGTTCGTAATTGAACTGTGGGCCACGTAGTTTTGTGCCGTGCCAGTCCCGTCCACCTCGGACGTGTTTTGACCCACGCCTTCGTGGCCCGTGAACACACTCAGATACAAGAAACACGGGAGCGGGTCCTCCTCACTTTACGCATGTCATGCATGCGAGGGGGCGTCCGTGAATTTTACTGTGACCAAAAAAGTGCGACCAAAGCAGTCTGCCGACTTGAATTACAAAGCATGGGATAACGAAGCATCAGCCCTGGGGCCACCGTTTCGGCTTTTGTTGGTTTTAGAAGTCCTTGGGAGATTATGGGGCCGCGTGCCTTGGGTCGGTGTTTCGTGTCTCATTTTTGTGGCGCGCACATTCGGCTCTTCGTGATGTTTTTTTACATTCATTGCGACGCGCGGCTTCCAGGAATGAAGGAGGGTAGTTCGGGGGAGAACGTACTGGTGCGTCAGAGGTGAAATTCTTAGACCGCACCAAGACGAACTACAGCGAAGGCATTCTTCAAGGATACCTTCCTCAATCAAGAACCAAAGTGTGGGGATCAAAGATGGATTAGAGACCATTGTAGTCCACACTGCAAACCATGACACCCATGAATTGGGGAACATCATTGGGTGCCCGTGTGGCGGCCTTTTGTGCCGACCCTCGGCCCCAATTTATTTATCAATTAACGTGCCTATTCTATCACCCCCGGTTCCCTCTTTTGAGGTTCTTCCGGGGTTTTTTACGGGAATATCCTCAGCACGTTTTTTATTTTTTCACGCGAAAGCTTGGAGGTTACAGTCTCAGGGGGAAGTACGTTCGCAAGAGTGAAACTTAAAGAAATTGACGGAATGGCACCACAAGACGTGGAGCGTGCGGTTTAATTTGACTCAACACGGGGAACTTTACCCAGATCCGGACAGGGTGAGGATTGACAGATGGAGTGTTCTTTCTCGATCCCCTGAATGGTGGTGCATGGCCGCTTTTGGTCGGTGGAGTGATTTGTTTGGTTGATTCCGTCAACGGACGAGATCCAAGCTGCCCAGTAGGTGCCGGGATTGTCCACACAGGACAGCAGTCCCTCCGGCGGGGATTTTTTCCCCAACGGTGGTCGTCATCCTTCTTTTTACAGGCCCCTTCTCTGCGGGATTCCTTGCTTTTCGCGCAAGGTGAGATTTTGGGCAACAGCAGGTCTGTGATGCTCCTCAATGTTCTGGGCGACACGCGCACTACAATGTCAGTGAGAACAAGAGTCCGAGCGGCACTTCACAATGTCGCTCCCGCTTGATCAAAAGAGCGGGGAAACCACGGAATCACGTAGACCCACTTGGGACCGAGTATTGCAATTATTGGTCGCGCAACGAGGAATGTCTCGTAGGCGCAGCTCATCAAACTGTGCCGATTACGTCCCTGCCATTTGTACACACCGCCCGTCGTTGTTTCCGATGATGGTGCAATACAGGTGATCGGACCGTCGCTCGTCTCGGGCGACCGAAAGTTCACCGATATTGCTTCAATAGAGGAAGCAAAAGTCGTAACAAGGTAGCTGTAGGTGAACCTGCAGCTGGATCATTT</ns2:sequence><ns2:name>AY912268.1_Trypanosoma_evansi_evansi_strain_KAI_18S_ribosomal_RNA_gene,_partial_sequence</ns2:name></ns2:Sequence><ns2:Sequence dsseqid="sq44" id="sq44"><ns2:sequence>GATCTGGTTGATTCTGCCAGTAGTCATATGCTTGTTTCAAGGACTTAGCCATGCATGCCTCAGAATCACTGCATTGCAGGAATCTGCGCATGGCTCATTACATCAGACGTAATCTGCCGCCAAAATTTTGCGGTCTCCGCATTACTGGATAACTTGGCGAAACGCCAAGCTAATACATGAACCAATCGGACGCTCTCTTTTTCTATGTCGCGGCTTGTGTTTACGCACTTGTCGTGGCGATGGGACGTCCAGCGAATGAATGAAATTAGAACCAACGCCTCCACCCGGGGGCAGTAACACTCAGACGTGTTGACTCAATTCATTCCGTGCGAAAGCCGAGCCTTGTTGTTCGGCGTCTACTGACGAACAACTGCCCTATCAGCCAGTGATGGCCGTGTAGTGGACTGCCATGGCGTTGACGGGAGCGGGGGATTAGGGTTCGATTCCGGAGAGGGAGCCTGAGAAATAGCTACCACTTCTACGGAGGGCAGCAGGCGCGCAAATTGCCCAATGTCGAAAAAATACGATGAGGCAGCGAAAAGAAATAGAGCCGACCGTGGCCCTAGTGCATGGTTGTTTTCAATGGGGGATACTCAAACCCATCCAATATCGAGTAACAATTGGAGGACAAGTCTGGTGCCAGCACCCGCGGTAATTCCAGCTCCAAAAGCGTATATTAATGCTGTTGCTGTTAAAGGGTTCGTAATTGAACTGTGGGCCACGTAATTTTGTGCCGTGCCAGTCCCGTCCCCCTCGGACGTGTTTTGACCCACGCCCTCGTGGCCCGTGAACACCCTCAGATACAAGAAACACGGGAGCGGGTCCTCCTCACTTTCACGCATGGTCATGCATGCGAGGGGGCGTCCGTGAATTTTACTGTGACCAAAAAAGTGCGACCAAAGCAGTCTGCCGACTTGAATTACAAAGCATGGGATAACGAAGCATCAGCCCTGGGGCCACCGTTTCGGCTTTTGTTGGTTTTAGAAGTCCTTGGGAGATTATGGGGCCGCGTGCCTTGGGTCGGTGTTTCGTGTCTCATTTTTGTGGCGCGCACATTCGGCTCTTCGTGATGTTTTTTTACATTCATTGCGACGCGCGGCTTCCAGGAATGAAGGAGGGTAGTTCGGGGGAGAACGTACTGGTGCGTCAGAGGTGAAATTCTTAGACCGCACCAAGACGAACTACAGCGAAGGCATTCTTCAAGGATACCTTCCTCAATCAAGAACCAAAGTGTGGGGATCAAAGATGATTAGAGACCATTGTAGTCCACACTGCAAACCATGACACCCATGGAATTGGGGAACATCATTGGGTGCCCGTGTGGCGGCCTTTTGTGCCGACCCTCGGCCCCAATTTATTTATCAATTTACGTGCCTATTCTATCACCCCCGGTTCCCTCTTTTGAGGTTCTTCCGGGGTTTTTTACGGGAATATCCTCAGCACGTTTCTTACTTCTTCACGCGAAAGCTTGGAGGTTACAGTCTCAGGGGGTAGTACGTTCGCAAGAGTGAAACTTAAAGAAATTGACGGAATGGCACCACAAGACGTGGAGCGTGCGGTTTAATTTGACTCAACACGGGGAACTTTACCAGATCCGGACAGGGTGAGGATTGACAGATGGAGTGTTCTTTCTCGATCCCCTGAATGGTGGTGCATGGCCGCTTTTGGTCGGTGGAGTGATTTGTTTGGTTGATTCCGTCAACGGACGAGATCCAAGCTGCCCAGTAGGTGCCGGGATTGTCCACACAGGACAGCAGTCCCTCCGGCGGGGATTTTTTCCCCAACGGTGGTCGTCATCCTTCTTTTTACAGGCCCCTTCTCTGCGGGATTCCTTGCTTTTCGCGCAAGGTGAGATTTTGGGCAACAGCAGGTCTGTGATGCTCCTCAATGTTCTGGGCGACACGCGCACTACAATGTCAGTGAGAACAAGAGTCCGAGCGGCACTTCACAATGTCGCTCCCGCTTGATCAAAAGAGCGGGGAAACCACGGAATCACGTAGACCCACTTGGGACCGAGTATTGCAATTATTGGTCGCGCAACGAGGAATGTCTCGTAGGCGCAGCTCATCAAACTGTGCCGATTACGTCCCTGCCATTTGTACACACCGCCCGTCGTTGTTTCCGATGATGGTGCAATACAGGTGATCGGACCGTCGCTCGTCTCGGGCGACCGAAAGTTCACCGATATTGCTTCAATAGAGGAAGCAAAAGTCGTAACAAGGTAGCTGTAGGTGAACCTGCAGCTGGATCATTT</ns2:sequence><ns2:name>AY912269.1_Trypanosoma_evansi_evansi_strain_Sam_18S_ribosomal_RNA_gene,_partial_sequence</ns2:name></ns2:Sequence><ns2:Sequence dsseqid="sq46" id="sq46"><ns2:sequence>TGATCTGGTTGATTCTGCCAGTAGTCATATGCTTGTTTCAAGGACTTAGCCATGCATGCCTCAGAATCACTGCATTGCAGGAATCTGCGCATGGCTCATTACATCAGACGTAATCTGCCGCAAAAATCTTGCGGTCTCCGCAACATTGGATAACTTGGCGAAACGCCAAGCTAATACATGAACCAACCGGATGTTCTCTGTTTCGGCGGTGGGGCAACTCGCCGCCATGGGATGTCCAGCGAATGAATGAAAGAAAACCAATGCCTTCACCGGCAGTAACACCCAGAAGTGTTGATTCAATTCATTCCGTGCGAAAGCTGGGTTTTTTCCTGGCGTCTTTTGACGAACAACTGCCCTATCAGCCAGCGATGGCCGTGTAGTGGACTGCCATGGCGTTGACGGGAGCGGGGGATTAGGGTTCGATTCCGGAGAGGGAGCCTGAGAAATAGCTACCACTTCTACGGAGGGCAGCAGGCGCGCAAATTGCCCAATGTCAAAAAAAAACGATGAGGCAGCGAAAAGAAATAGAGCCGACAGTGCTTTGCATTGTCGTTTTCAATGGGGGATATTTAAACCCATCCAAAATCGAGTAACAATTGGAGGACAAGTCTGGTGCCAGCACCCGCGGTAATTCCAGCTCCAAAAGCGTATATTAATGCTGTTGCTGTTAAAGGGTTCGTAGTTGAATTGTGGGCCTTCGAGGCGCAATGGTTTAGTCCCGTCCACTTCGGATTGGTGACCCATGCCCTTGAGGTCCGTGAACACTCAGAAACAAAAAACACGGGAGTGGTACCTCTCTGATTTTCGCATGTCATGCATGCCAGGGGGCGCCCGTGATTTTTTACTGTGACTAAAAAAGTGTGACCAAAGCAGTCATTCGACTTGAATTAGAAAGCATGGGATAACAAAGGAGCAGCCTATGGGCCACCGTTTCGGCTTTTGTTGGTTTTAAAAGTCCATTGGAGATTATGGGGCAGTGTGACAAGCGGCTGGGTGATTTCCCCTTCAATGGGGTACACTCGTCGCCTTTGTGGGAAATCAGTGACGGTAGTGCTGCTGTATTGTTTGTTGTACGTATGTCTGGACACCTTTTCGGTGCCCAGGCCGACGTACGGCGCATTACACACACACTGCCTTCGCCTTCCCTCAACTCACGGCATCCAGGAATGAAGGAGGGTAGTTCGGGGGAGAACGTACTGGTGCGTCAGAGGTGAAATTGTTAGACCGCACCAAGACGAACTACAGCGAAGGCATTCTTCAAGGATACCTTCCTCAATCAAGAACCAAAGTGTGGGGATCGAAGATGATTAGAGACCATTGTAGTCCACACTGCAAACGATGACACCCATGAATTGGGGAGTTTTTGGTCGTTAGGCAAGGTCGAGTTCACCTCGCTCCTTGTCTCGCCAATGAATATCAATTTACGTGCATATTCTTTATGGTCCTCTCGCTCTCGCGGGAGACCTTTAACGGGAATATCCTCAGCACGTTATCTGACTTCTTCACGCGAAAGCTTTGAGGTTACAGTCTCAGGGGGGAGTACGTTCGCAAGAGTGAAACTTAAAGAAATTGACGGAATGGCACCACAAGACGTGGAGCGTGCGGTTTAATTTGACTCAACACGGGGAACTTTACCAGATCCGGACAGGGTGAGGATTGACAGATTGAGTGTTCTTTCTCGATCCCCTGAATGGTGGTGCATGGCCGCTTTTGGTCGGTGGAGTGATTTGTTTGGTTGATTCCGTCAACGGACGAGATCCAAGCTGCCCAGTAGGATTCAGAATTGCCCATAGGATAGCAATCCCTTCCGCGGGTTTTACCTAAGGGGGGGCGGTATTCGTTTGTATCCTTCTTTGCGGGATTCCTTGTTTCGCGCAAGGTGAGATTTTGGGCAACAGCAGGTCTGTGATGCTCCTCAATGTTCTGGGCGACACGCGCACTACAATGTCAGTGAGAACAAGAAAAACGACGCTTGTCGGACCTACTTGATCAAAAGAGTGGGAAAACCCCGGAATCACGTAGACCCACTTGGGACCGAGTATTGCAATTATTGGTCGCGCAACGAGGAATGTCTCGTAGGCGCAGCTCATCAAACTGTGCCGATTACGTCCCTGCCATTTGTACACACCGCCCGTCGTTGTTTCCGATGATGGTGCAATACAGGTGATCGGACAGTCGAGTGTCTCATTCGACCGAAAGTTCACCGATATTTCTTCAATAGAGGAAGCAAAAGTCGTAACAAGGTAGCTGTAGGTGAACCTGCAGCTGGATCA</ns2:sequence><ns2:name>FJ900242.2_Trypanosoma_rangeli_isolate_TryCC_643_18S_ribosomal_RNA_gene,_complete_sequence;_kinetoplast</ns2:name></ns2:Sequence><ns2:Sequence dsseqid="sq48" id="sq48"><ns2:sequence>GATCTGGTTGATTCTGCCAGTAGTCATATGCTTGTTTCAAGGACTTAGCCATGCATGCCTCAGAATCACTGCACTGCAGGAATCTGCGCATGGCTCATTACATCAGACGTAATCTGCCGCAATCACTTTGCGGTCCTCCGCATTACTGGATAACTTGGCGAAACGCCAAGCTAATACATGAGCCAACGGGCGCTCCCTGCTCCGGCGGCGGGGCAACCCGCCGTCATGGGACGCCCCGCGAATGAGTGACATTAAAACCAACGCCCGCACAGGGCAGTACCCACCAGACGTGTTGACTCAATTCATTCCGTGCGAAAGCCGGCCCGTCCGGCGTCTTTTGACGAACAACTGCCCTATCAGCCAGTGATGGCCGTGTAGTGGACTGCCATGGCGTTGACGGGAGCGGGGGATTAGGGTTCGATTCCGGAGAGGGAGCCTGAGAAATAGCTACCACTTCTACGGAGGGCAGCAGGCGCGCAAATTGCCCAATGTCGAGACCGAACGATGAGGCAGCGAAAAGAAATAGAGCCGGCAGTGCTACGCATTGTCGTTTTCAATGGGGGATACCCAAACCCATCCAACATCGAGTAGCCATTGGAGGACAAGTCTGGTGCCAGCACCCGCGGTAATTCCAGCTCCAAAAGCGTATATTAATGCTGTTGCTGTTAAAGGGTTCGTAGTTGCACTGTGGGCCGCGCTGTCGCCGCGCTCCGCCCCACCCGCAGAGGGTGCGTGGCACGCGGCGCGCGCCGCCCGCGAACACTCAGACACACGCAGCGCGGGAGCGCTTCCCCACACCACGCGTGTCATGCGCGCACGGGGCGCCCGCGAGTCTTTACTGTGACGAAAAAAGCGCGACCAAAGCAGTCCACCGACCTGCATTGCAAAGCATGGGATAACAAGGCATCAGCCTCCGGGCCACCGATTCGGCTTTTGTTGGTTTTAGCAGTCCGTTGGAGATTGGGGGCCGGCGCGAGCAGGCACCGCGGCATTCCGCTCGGAACACGCCGCACGCCCCGCGGCGCCCTGCGCGTCGCGGCTCGCCGGCCCGGGAATGAAGGAGGGCGGCTCGGGGGAGAACGTACTGGTGCGTCAGAGGTGAAATTCTTAGACCGCGCCAAGACGAACCACAGCGAAGGCATTCTTCAAGGACGCCTTCCTCAATCAAGAACCAAAGTGTGGGGATCGAAGATGATCAGAGACCATTGTAGTCCACACTGCAAACGATGACGCCCATGGATTGGGGACCTGTGGCCAGCGGCGCCGCCGGGCTCGCCCGCGCGCGCGCGCGCTCCACCAACCATCACGTGCTCATTCTTTGGCGCGGCCCTCGCGGCCCCGCCGATAAGGGAATGTCCTCAGCACGTCCAACCGCCACGCGAAGGCTTTGAGGTTACAGTCTCAGGGGGGAGTACGTTCGCAAGAGTGAAACTTAAAGAAATTGACGGAATGGCACCACAAGACGTGGAGCGTGCGGTTTAATTTGACTCAACACGGGGAACTTTACCAGATCCGGACAGGGTGAGGATTGACAGATTGAGTGTTCTTTCTCGATCCCCTGAATGGTGGTGCATGGCCGCTTTTGGTCGGTGGAGTGATTTGTTTGGTTGATTCCGTCAACGGACGAGATCCAGGCCGCCCATTAGGCCCCGGGATCACGCACAGGACAGCGCCCGGCGGCGGGCCGCAAGCCCAACGCCGGCAGCATCCGGCCGGGGCCTGCTCTGCGGGATTCCTTGCGCGCGCAAGGTGAGATGCTGGGCAACAGCAGGTCTGTGATGCTCCTCGATGCTCTGGGCGACACGCGCACTACAATGTCAGTGGGAACAAGCCACGCGGCTCGCCGCGCCCGCCTGACCAAGAGGGCGGGGAAGCACCGGAAGCACGTAGACACACTTGGGACCGAGTATTGCAATTATTGGTCGCGCAACGAGGAATGTCTCGTAGGCGCGGCTCATCAAACCGCGCCGATTACGTCCCTGCCATTTGTACACACCGCCCGTCGTTGTTTCCGATGCTGGCGCAATACAGGTGATTGGACCGCCGGGCGCCTCGCCCGCGGGAAGTTCACCGATATTGCCTCAATAGAGGAAGCAAAAGTCGTAACAAGGTAGCTGTAGGTGAACCTGCAGCTGGATCA</ns2:sequence><ns2:name>EU477537.1_Trypanosoma_vivax_isolate_TviMzNy_18S_ribosomal_RNA_gene,_partial_sequence</ns2:name></ns2:Sequence><ns2:Sequence dsseqid="sq50" id="sq50"><ns2:sequence>CTCTGGTTGATTCTGCCAGTAGTCATATGCTTGTTTCAAGGACTTAGCCATGCATGCCTCAGAATCACTGCACTGCAGGAATCTGCGCATGGCTCATTACATCAGACGTAATCTGCCGCAATCACCTTGCGGTCACCCGCATTACTGGATAACTTGGCGAAACGCCAAGCTAATACATGAACCACCGGGCGCTCCCTGCTCCGGCGACGGCTTCCACCGCCGCTATGGGACGCCCCGCGAATGAGTGACATTAAGACCAACGCCCGTACCTGGGCAGTACCACACAGACGTGTTGACTCAATTCATTCCGTGCGAAAGCCGGCTTGTCCGGCGTCTTTTGACGAACAACTGCCCTATCAGCCAGTGATGGCCGTGTAGTGGACTGCCATGGCGTTGACGGGAGCGGGGGATTAGGGTTCGATTCCGGAGAGGGAGCCTGAGAAATAGCTACCACTTCTACGGAGGGCAGCAGGCGCGCAAATTGCCCAATGTCGAGACAGAACGATGAGGCAGCGAAAAGAAATAGAGCCGGCAGTGCTACGCATTGTCGTTTTCAATGGGGGATACCCAAACCCATCCAACATCGAGTAACTATTGGAGGACAAGTCTGGTGCCAGCACCCGCGGTAATTCCAGCTCCAAAAGCGTATATTAATGCTGTTGCTGTTAAAGGGTTCGTAGTTGAACTGTGGGCCGCGCTGCCGCCGCGCTCCGCCCCACCCACAGAGGGTGCGTGGCACGCGGCGCGCGCCGCCCGCGAACACTCAGACACAAGCAGCGCGGGAGCGCTTCCCCACACCACGCGTGTCATGCACGCTCGGGGCGCCCGCGAGTCTTTACTGTGACTAAAAAAGCGCGACCAAAGCAGTCCACCGACCTGAATTGCAAAGCATGGGATAACAAAGCATCAGCCTCCGGGCCACCGATTCGGCTTTTGTTGGTTTTAACAGTCCGTTGGAGATTGGGGGCCGGCGCGACCACGCACCGCGGCATTCCTCTCGGAACTCGCCGCACGCCCCGCGGCGCCTCGCGCGTCGCGGCTCGCCGGCCCGGGAATGAAGGAGGGCGGCTCGGGGGAGAACGTACTGGCGCGTCAGAGGTGAAATTCTTAGACCGCGCCAAGACGAACCACAGCGAAGGCATTCTTCAAGGACGCCTTCCTCAATCAAGAACCAAAGTGTGGGGATCGAAGATGATTAGAGACCATTGTAGTCCACACTGCAAACGATGACGCCCATGAATTGGGGACCTGTGGCCAGCGGCGCCGCCGGGCTCGCCCGCGCGCGCGCCCGCTCCACCATCCATCACGTGCACATTCTTTGGCGCAGCCTCACGGCTCCGCCGCTACGGGAATGTCCTCAGCACGTCTCACTTTCCACGCGAAAGCTTTGAGGTTACAGTCTCAGGGGGGAGTACGTTCGCAAGAGTGAAACTTAAAGAAATTGACGGAATGGCACCACAAGACGTGGAGCGTGCGGTTTAATTTGACTCAACACGGGGAACTTTACCAGATCCGGACAGGGTGAGGATTGACAGATTGAGTGTTCTTTCTCGATCCCCTGAATGGTGGTGCATGGCCGCTTTTGGTCGGTGGAGTGATTTGTTTGGTTGATTCCGTCAACGGACGAGATCCAGGCCGCCCAGTAGGCCCCAGGATCACGCACAGGACAGCAGCACGCGCGTCGGGCCTCACGGCCCCTCGCCGTCCGCATCCGGTCGGGGCCTTCTCTGCGGGATTCCTTGCACGCGCAAGGTGAGATGCTGGGCAACAGCAGGTCTGTGATGCTCCTCGATGCTCTGGGCGACACGCGCACTACAATGTCAGTGGGAACAAGACACGCGGCTCGCCGCGCCCGCCTGACCAAGAGGGCGGGGAAGCACCGGAATCACGTAGACACACTTGGGACCGAGTATTGCAATTATTGGTCGCGCAACGAGGAATGTCTCGTAGGCGCAGCTCATCAAACTGCGCCGATTACGTCCCTGCCATTTGTACACACCGCCCGTCGTTGTTTCCGATGCTGGCGCAATACAGGTGATTGGACCGCTGGGCGTCTCGCCCGCGGGAAGTTCACCGATATTGCCTCATTAGAGGAAGCAAAAGTCGTAACAAGGTAGCTGTAGGTGAACCTGCAGCTGGATCATTTTCCGATCTTTCATCACAGGCGCGCGCTGCGCTTCGCTCGCGCGCCGAAAAAGAATAGAAGACAGTGCCGCTCGACCAAGCCGCAGGCACATGGCTGCGCTCGGTGGTGCACGGCCCACACAACGTGTCGCGATGGATGACTTGGCTTCCCGGTTCGTTGAAGAACGCAGCAAAGCGCGATATGTGGTATGACCTGCAGAACCACTCGGG</ns2:sequence><ns2:name>KM391816.1_Trypanosoma_vivax_strain_306_clone_1_18S_ribosomal_RNA_gene,_partial_sequence;_internal_transcribed_spacer_1,_complete_sequence;_and_5.8S_ribosomal_RNA_gene,_partial_sequence</ns2:name></ns2:Sequence><ns2:Sequence dsseqid="sq52" id="sq52"><ns2:sequence>CTCTGGTTGATTCTGCCAGTAGTCATATGCTTGTTTCAAGGACTTAGCCATGCATGCCTCAGAATCACTGCACTGCAGGAATCTGCGCATGGCTCATTACATCAGACGTAATCTGCCGCAATCACCTTGCGGTCACCCGCATTACTGGATAACTTGGCGAAACGCCAAGCTAATACATGAACCACCGGGCGCTCCCTGCTCCGGCGACGGCTTCCACCGCCGCTATGGGACGCCCCGCGAATGAGTGACATTAAGACCAACGCCCGTACCTGGGCAGTACCACACAGACGTGTTGACTCAATTCATTCCGTGCGAAAGCCGGCTTGTCCGGCGTCTTTTGACGAACAACTGCCCTATCAGCCAGTGATGGCCGTGTAGTGGACTGCCATGGCGTTGACGGGAGCGGGGGATTAGGGTTCGATTCCGGAGAGGGAGCCTGAGAAATAGCTACCACTTCTACGGAGGGCAGCAGGCGCGCAAATTGCCCAATGTCGAGACAGAACGATGAGGCAGCGAAAAGAAATAGAGCCGGCAGTGCTACGCATTGTCGTTTTCAATGGGGGATACCCAAACCCATCCAACATCGAGTAACTATTGGAGGACAAGTCTGGTGCCAGCACCCGCGGTAATTCCAGCTCCAAAAGCGTATATTAATGCTGTTGCTGTTAAAGGGTTCGTAGTTGAACTGTGGGCCGCGCTGCCGCCGCGCTCCGCCCCACCCACAGAGGGTGCGTGGCACGCGGCGCGCGCCGCCCGCGAACACTCAGACACAAGCAGCGCGGGAGCGCTTCCCCACACCACGCGTGTCATGCACGCTCGGGGCGCCCGCGAGTCTTTACTGTGACTAAAAAAGCGCGACCAAAGCAGTCCACCGACCTGAATTGCAAAGCATGGGATAACAAAGCATCAGCCTCCGGGCCACCGATTCGGCTTTTGTTGGTTTTAACAGTCCGTTGGAGATTGGGGGCCGGCGCGACCACGCACCGCGGCATTCCTCTCGGAACTCGCCGCACGCTCCGCGGCGCCTCGCGCGTCGCGGCTCGCCGGCCCGGGAATGAAGGAGGGCGGCTCGGGGGAGAACGTACTGGCGCGTCAGAGGTGAAATTCTTAGACCGCGCCAAGACGAACCACAGCGAAGGCATTCTTCAAGGACGCCTTCCTCAATCAAGAACCAAAGTGTGGGGATCGAAGATGATTAGAGACCATTGTAGTCCACACTGCAAACGATGACGCCCATGAATTGGGGACCTGTGGCCAGCGGCGCCGCCGGGCTCGCCCGCGCGCGCGCCCGCTCCACCATCCATCACGTGCACATTCTTTGGCGCAGCCTCACGGCTCCGCCGCTACGGGAATGTCCTCAGCACGTCTCACTTTCCACGCGAAAGCTTTGAGGTTACAGTCTCAGGGGGGAGTACGTTCGCAAGAGTGAAACTTAAAGAAATTGACGGAATGGCACCACAAGACGTGGAGCGTGCGGTTTAATTTGACTCAACACGGGGAACTTTACCAGATCCGGACAGGGTGAGGATTGACAGATTGAGTGTTCTTTCTCGATCCCCTGAATGGTGGTGCATGGCCGCTTTTGGTCGGTGGAGTGATTTGTTTGGTTGATTCCGTCAACGGACGAGATCCAGGCCGCCCAGTAGGCCCCAGGATCACGCACAGGACAGCAGCACGCGCGTCGGGCCTCACGGCCCCTCGCCGTCCGCATCCGGTCGGGGCCTTCTCTGCGGGATTCCTTGCACGCGCAAGGTGAGATGCTGGGCAACAGCAGGTCTGTGATGCTCCTCGATGCTCTGGGCGACACGCGCACTACAATGTCAGTGGGAACAAGACACGCGGCTCGCCGCGCCCGCCTGACCAAGAGGGCGGGGAAGCACCGGAATCACGTAGACACACTTGGGACCGAGTATTGCAATTATTGGTCGCGCAACGAGGAATGTCTCGTAGGCGCAGCTCATCAAACTGCGCCGATTACGTCCCTGCCATTTGTACACACCGCCCGTCGTTGTTTCCGATGCTGGCGCAATACAGGTGATTGGACCGCTGGGCGTCTCGCCCGCGGGAAGTTCACCGATATTGCCTCATTAGAGGAAGCAAAAGTCGTAACAAGGTAGCTGTAGGTGAACCTGCAGCTGGATCATTTTCCGATCTCAACATCACAGGCGCGCGCTGCGCTTCGCTCGCGCGCCGAAAAAAAAATAAAAGACAGTGCCGCTCGACCAAGCCGCAGGCACATGGCTGCGCTCGGTGGTGCACGGCCCACACAACGTGTCGCGATGGATGACTTGGCTTCCCGGTTCGTTGAAGAACGCAGCAAAGCGCGATATGTGGTATGACCTGCAGAACCACTCGGG</ns2:sequence><ns2:name>KM391818.1_Trypanosoma_vivax_strain_310_clone_1_18S_ribosomal_RNA_gene,_partial_sequence;_internal_transcribed_spacer_1,_complete_sequence;_and_5.8S_ribosomal_RNA_gene,_partial_sequence</ns2:name></ns2:Sequence><ns2:Sequence dsseqid="sq54" id="sq54"><ns2:sequence>CTCTGGTTGATTCTGCCAGTAGTCATATGCTTGTTTCAAGGACTTAGCCATGCATGCCTCAGAATCACTGCACTGCAGGAATCTGCGCATGGCTCATTACATCAGACGTAATCTGCCGCAATCACCTTGCGGTCACCCGCATTACTGGATAACTTGGCGAAACGCCAAGCTAATACATGAACCACCGGGCGCTCCCTGCTCCGGCGACGGCTTCCACCGCCGCTATGGGACGCCCCGCGAATGAGTGACATTAAGACCAACGCCCGTACCTGGGCAGTACCACACAGACGTGTTGACTCAATTCATTCCGTGCGAAAGCCGGCTTGTCCGGCGTCTTTTGACGAACAACTGCCCTATCAGCCAGTGATGGCCGTGTAGTGGACTGCCATGGCGTTGACGGGAGCGGGGGATTAGGGTTCGATTCCGGAGAGGGAGCCTGAGAAATAGCTACCACTTCTACGGAGGGCAGCAGGCGCGCAAATTGCCCAATGTCGAGACAGAACGATGAGGCAGCGAAAAGAAATAGAGCCGGCAGTGCTACGCATTGTCGTTTTCAATGGGGGATACCCAAACCCATCCAACATCGAGTAACTATTGGAGGACAAGTCTGGTGCCAGCACCCGCGGTAATTCCAGCTCCAAAAGCGTATATTAATGCTGTTGCTGTTAAAGGGTTCGTAGTTGAACTGTGGGCCGCGCTGCCGCCGCGCTCCGCCCCACCCACAGAGGGTGCGTGGCACGCGGCGCGCGCCGCCCGCGAACACTCAGACACAAGCAGCGCGGGAGCGCTTCCCCACACCACGCGTGTCATGCACGCTCGGGGCGCCCGCGAGTCTTTACTGTGACTAAAAAAGCGCGACCAAAGCAGTCCACCGACCTGAATTGCAAAGCATGGGATAACAAAGCATCAGCCTCCGGGCCACCGATTCGGCTTTTGTTGGTTTTAACAGTCCGTTGGAGATTGGGGGCCGGCGCGACCACGCACCGCGGCATTCCTCTCGGAACTCGCCGCACGCTCCGCGGCGCCTCGCGCGTCGCGGCTCGCCGGCCCGGGAATGAAGGAGGGCGGCTCGGGGGAGAACGTACTGGCGCGTCAGAGGTGAAATTCTTAGACCGCGCCAAGACGAACCACAGCGAAGGCATTCTTCAAGGACGCCTTCCTCAATCAAGAACCAAAGTGTGGGGATCGAAGATGATTAGAGACCATTGTAGTCCACACTGCAAACGATGACGCCCATGAATTGGGGACCTGTGGCCAGCGGCGCCGCCGGGCTCGCCCGCGCGCGCGCCCGCTCCACCATCCATCACGTGCACATTCTTTGGCGCAGCCTCACGGCTCCGCCGCTACGGGAATGTCCTCAGCACGTCTCACCTTCCACGCGAAAGCTTTGAGGTTACAGTCTCAGGGGGGAGTACGTTCGCAAGAGTGAAACTTAAAGAAATTGACGGAATGGCACCACAAGACGTGGAGCGTGCGGTTTAATTTGACTCAACACGGGGAACTTTACCAGATCCGGACAGGGTGAGGATTGACAGATTGAGTGTTCTTTCTCGATCCCCTGAATGGTGGTGCATGGCCGCTTTTGGTCGGTGGAGTGATTTGTTTGGTTGATTCCGTCAACGGACGAGATCCAGGCCGCCCAGTAGGCCCCAGGATCACGCACAGGACAGCAGCACGCGCGTCGGGCCTCACGGCCCCTCGCCGTCCGCATCCGGTCGGGGCCTTCTCTGCGGGATTCCTTGCACGCGCAAGGTGAGATGCTGGGCAACAGCAGGTCTGTGATGCTCCTCGATGCTCTGGGCGACACGCGCACTACAATGTCAGTGGGAACAAGACACGCGGCTCGCCGCGCCCGCCTGACCAAGAGGGCGGGGAAGCACCGGAATCACGTAGACACACTTGGGACCGAGTATTGCAATTATTGGTCGCGCAACGAGGAATGTCTCGTAGGCGCAGCTCATCAAACTGCGCCGATTACGTCCCTGCCATTTGTACACACCGCCCGTCGTTGTTTCCGATGCTGGCGCAATACAGGTGATTGGACCGCTGGGCGTCTCGCCCGCGGGAAGTTCACCGATATTGCCTCATTAGAGGAAGCAAAAGTCGTAACAAGGTAGCTGTAGGTGAACCTGCAGCTGGATCATTTTCCGATCTCGACATCACAGGCGCGCGCTGCGCTTCGCTCGCGCGCCGAAAAAGAATAGAAGACAGTGCCGCTCGACCAAGCCGCAGGCATATGGCTGCGCTCGGTGGTGCACGGCCCACACAACGTGTCGCGATGGATGACTTGGCTTCCCGGTTCGTTGAAGAACGCAGCAAAGCGCGATATGTGGTATGACCTGCAGAACCACTCGGG</ns2:sequence><ns2:name>KM391820.1_Trypanosoma_vivax_isolate_MBOV/ET/2012/AAU-CVMA/001_clone_1_18S_ribosomal_RNA_gene,_partial_sequence;_internal_transcribed_spacer_1,_complete_sequence;_and_5.8S_ribosomal_RNA_gene,_partial_sequence</ns2:name></ns2:Sequence><ns2:Sequence dsseqid="sq56" id="sq56"><ns2:sequence>CTCTGGTTGATTCTGCCAGTAGTCATATGCTTGTTTCAAGGACTTAGCCATGCATGCCTCAGAATCACTGCACTGCAGGAATCTGCGCATGGCTCATTACATCAGACGTAATCTGCCGCAATCACTTTGCGGTCCTCCGCATTACTGGATAACTTGGCGAAACGCCAAGCTAATACATGAGCCACCGGGCGCTCCCTGCTCCGGCGACGGGGCAACCCGCCGCTATGGGACGCCCCGCGAATGAGTGACATTAAAACCAACGCCCGCCCAGGGCAGTACCACGCAGACGTGTTGACTCAATTCATTCCGTGSGAAAGCCGGCTCGTCCGGCGTCTTTTGACGAACAACTGCCCTATCAGCCAGTGATGGCCGTGTAGTGGACTGCCATGGCGTTGACGGGAGCGGGGGATTAGGGTTCGATTCCGGAGAGGGAGCCTGAGAAATAGCTACCACTTCTACGGAGGGCAGCAGGCGCGCAAATTGCCCAATGTCGAGACAGAGCGATGAGGCAGCGAAAAGAAATAGAGCCGGCAGTGCTACGCATTGTCGTTTTCAATGGGGGATACCCAAACCCATCCAACATCGAGTAACTATTGGAGGACAAGTCTGGTGCCAGCACCCGCGGTAATTCCAGCTCCAAAAGCGTATATTAATGCTGTTGCTGTTAAAGGGTTCGTAGTTGAACTGTGGGCCGCGCTGCCGCCGCGCTCCGCCCCACCCGCAGAGGGTGCGTGGCACGCGGCGCGCGCTGCCCGCGAACACTCAGACACAAGCAGCGCGGGAACGCTTCCCCACACCACGCGTGTCATGCACGCACGGGGCGCCCGCGAGTCTTTACTGTGACTAAAAAAGCGCGACCAAAGCAGTCCACCGACCTGCATTGCAAAGCATGGGATAACAAAGCATCAGCCTCCGGGCCACCGATTCGGCTTTTGTTGGTTTTAACAGTCCGTTGGAGATTGTGGGCCGGCGCGAGCACGCACCGCGGCATTCCACTCGGAACACGCCGCACGCCCCGCGGCGCCTCGCGCGTCGCGGCTCGCCGGCCCGGGAATGAAGGAGGGCGGCTCGGGGGAGAACGTACTGGCGCGTCAGAGGTGAAATTCTTAGACCGCGCCAAGACGAACCACAGCGAAGGCATTCTTCAAGGACGCCTTCCTCAATCAAGAACCAAAGTGTGGGGATCGAAGATGATCAGAGACCATTGTAGTCCACACTGCAAACGATGACGCCCATGAATTGGGGACCTGTGGCCAGGGGCGCCGCCGGGCCTGCCCGCGCGCGCGCTCGCTCCACCAACCATCACGTGCACATTCTTTGGCGCGGCTTCGGCCCCGCCGCTACGGGAATGTCCTCAGCACGTCTCACTGCCACGCGAAAGCTTTGAGGTTACAGTCTCAGGGGGGAGTACGTTCGCAAGAGTGAAACTTAAAGAAATTGACGGAATGGCACCACAAGACGTGGAGCGTGCGGTTTAATTTGACTCAACACGGGGAACTTTACCAGATCCGGACAGGGTGAGGATTGACAGATTGAGTGTTCTTTCTCGATCCCCTGAATGGTGGTGCATGGCCGCTTTTGGTCGGTGGAGTGATTTGTTTGGTTGATTCCGTCAACGGACGAGATCCAGGCCGCCCAGTAGGCCCCAGGATCACGCACAGGACAGCAGCACGGTGGCGGGCCCTCGGGCCCAACGCCGTCCGCATCCGGTCGGGGCCTTCTCTGCGGGATTCCTTGCACGCGCAAGGTGAGATGCTGGGCAACAGCAGGTCTGTGATGCTCCTCGATGCTCTGGGCGACACGCGCACTACAATGTCAGTGGGAACAAGACACGCGGCTCGCCGCGCCCGCCTGACCAAAAGGGCGGGGAAGCACCGGAATCACGTAGACACACTTGGGACCGAGTATTGCAATTATTGGTCGCGCAACGAGGAATGTCTCGTAGGCGCAGCTCATCAAACTGCGCCGATTACGTCCCTGCCATTTGTACACACCGCCCGTCGTTGTTTCCGATGCTGGCGCAATACAGGTGATTGGACCGCCGGGCGCCTCGCCCGCGGGAAGTTCACCGATATTGCCTCATTAGAGGAAGCAAAAGTCGTAACAAGGTAGCTGTAGGTGAACCTGCAGCTGGATCATTTTCCGACGCTCTTCCCTTCTCTTCTCTTCTCGTCGCGCCTCGCCGCCGCAACAGGCGCACCGGGGCGGGACAGCAAGCCACGCAGCTGCCGCTCGACCCCGCCGCGCGCGCAGGTGGAGCACGGCCCGCACAACGTGTCGCGATGGATGACTTGGCTTCCCGGTTCGTTGAAGAACGCAGCAAAGCGCGATAGTTGGTATGACCTGCAGAACCACTCGGG</ns2:sequence><ns2:name>KM391822.1_Trypanosoma_vivax_isolate_MBOV/ET/2012/AAU-CVMA/002_clone_1_18S_ribosomal_RNA_gene,_partial_sequence;_internal_transcribed_spacer_1,_complete_sequence;_and_5.8S_ribosomal_RNA_gene,_partial_sequence</ns2:name></ns2:Sequence><ns2:Sequence dsseqid="sq58" id="sq58"><ns2:sequence>CTCTGGTTGATTCTGCCAGTAGTCATATGCTTGTTTCAAGGACTTAGCCATGCATGCCTCAGAATCACTGCACTGCAGGAATCTGCGCATGGCTCATTACATCAGACGTAATCTGCCGCAATCACCTTGCGGTCACCCGCATTACTGGATAACTTGGCGAAACGCCAAGCTAATACATGAACCACCGGGCGCTCCCTGCTCCGGCGACGGCTTCCACCGCCGCTATGGGACGCCCCGCGAATGAGTGACATTAAGACCAACGCCCGTACCTGGGCAGTACCACACAGACGTGTTGACTCAATTCATTCCGTGCGAAAGCCGGCTTGTCCGGCGTCTTTTGACGAACAACTGCCCTATCAGCCAGTGATGGCCGTGTAGTGGACTGCCATGGCGTTGACGGGAGCGGGGGATTAGGGTTCGATTCCGGAGAGGGAGCCTGAGAAATAGCTACCACTTCTACGGAGGGCAGCAGGCGCGCAAATTGCCCAATGTCGAGACAGAACGATGAGGCAGCGAAAAGAAATAGAGCCGGCAGTGCTACGCATTGTCGTTTTCAATGGGGGATACCCAAACCCATCCAACATCGAGTAACTATTGGAGGACAAGTCTGGTGCCAGCACCCGCGGTAATTCCAGCTCCAAAAGCGTATATTAATGCTGTTGCTGTTAAAGGGTTCGTAGTTGAACTGTGGGCCGCGCTGCCGCCGCGCTCCGCCCCACCCACAGAGGGTGCGTGGCACGCGGCGCGCGCCGCCCGCGAACACTCAGACACAAGCAGCGCGGGAGCGCTTCCCCACACCACGCGTGTCATGCACGCTCGGGGCGCCCGCGAGTCTTTACTGTGACTAAAAAAGCGCGACCAAAGCAGTCCACCGACCTGAATTGCAAAGCATGGGATAACAAAGCATCAGCCTCCGGGCCACCGATTCGGCTTTTGTTGGTTTTAACAGTCCGTTGGAGATTGGGGGCCGGCGCGACCACGCACCGCGGCATTCCTCTCGGAACTCGCCGCACGCTCCGCGGCGCCTCGCGCGTCGCGGCTCGCCGGCCCGGGAATGAAGGAGGGCGGCTCGGGGGAGAACGTACTGGCGCGTCAGAGGTGAAATTCTTAGACCGCGCCAAGACGAACCACAGCGAAGGCATTCTTCAAGGACGCCTTCCTCAATCAAGAACCAAAGTGTGGGGATCGAAGATGATTAGAGACCATTGTAGTCCACACTGCAAACGATGACGCCCATGAATTGGGGACCTGTGGCCAGCGGCGCCGCCGGGCTCGCCCGCGCGCGCGCCCGCTCCACCATCCATCACGTGCACATTCTTTGGCGCAGCCTCACGGCTCCGCCGCTACGGGAATGTCCTCAGCACGTCTCACCTTCCACGCGAAAGCTTTGAGGTTACAGTCTCAGGGGGGAGTACGTTCGCAAGAGTGAAACTTAAAGAAATTGACGGAATGGCACCACAAGACGTGGAGCGTGCGGTTTAATTTGACTCAACACGGGGAACTTTACCAGATCCGGACAGGGTGAGGATTGACAGATTGAGTGTTCTTTCTCGATCCCCTGAATGGTGGTGCATGGCCGCTTTTGGTCGGTGGAGTGATTTGTTTGGTTGATTCCGTCAACGGACGAGATCCAGGCCGCCCAGTAGGCCCCAGGATCACGCACAGGACAGCAGCACGCGCGTCGGGCCTCACGGCCCCTCGCCGTCCGCATCCGGTCGGGGCCTTCTCTGCGGGATTCCTTGCACGCGCAAGGTGAGATGCTGGGCAACAGCAGGTCTGTGATGCTCCTCGATGCTCTGGGC</ns2:sequence><ns2:name>KM391824.1_Trypanosoma_vivax_isolate_MBOV/ET/2012/AAU-CVMA/003_clone_1_18S_ribosomal_RNA_gene,_partial_sequence</ns2:name></ns2:Sequence><ns2:Sequence dsseqid="sq60" id="sq60"><ns2:sequence>CTCTGGTTGATTCTGCCAGTAGTCATACGCTTGTTTCAAGGACTTAGCCATGCATGCCTCAGAATCACTGCACTGCAGGAATCTGCGCATGGCTCATTACATCAGACGTAATCTGCCGCAATCACTTTGCGGTCCTCCGCATTACTGGATAACTTGGCGAAACGCCAAGCTAATACATGAGCCACCGGGCGCTCCCTGCTCCGGCGACGGGGCAACCCGCCGCTATGGGACGCCCCGCGAATGAGTGACATTAAAACCAACGCCCGCTCAGGGCAGTACCACGCAGACGTGTTGACTCAATTCATTCCGTGCGAAAGCCGGCTCGTCCGGCGTCTTTTGACGAACAACTGCCCTATCAGCCAGTGATGGCCGTGTAGTGGACTGCCATGGCGTTGACGGGAGCGGGGGATTAGGGTTCGATTCCGGAGAAGGAGCCTGAGAAATAGCTACCACTTCTACGGAGGGCAGCAGGCGCGCAAATTGCCCAATGTCGAGACAGAACGATGAGGCAGCGAAAAGAAATAGAGCCGACAGTGCTACGCATTGTCGTTTTCAATGGGGGATACCCAAACCCATCCAACATCGAGTAACTATTGGAGGACAAGTCTGGTGCCAGCACCCGCGGTAATTCCAGCTCCAAAAGCGTATATTAATGCTGTTGCTGTTAAAGGGTTCGTAGTTGAACTGTGGGCCGCGCTGCCGCCGCGCTCCGCCCCACCCGCAGAGGGTGCGTGGCACGCGGCGCGCGCTGCCCGCGAACACTCAGACACAAGCAGCGCGGGAACGCTTCCCCACACCACGCGTGTCATGCACGCACGGGGCGCCCGCGAGTCTTTACTGTGACTAAAAAAGCGCGACCAAAGCAGTCCACCGGCCTGAATTGCAAAGCATGGGATAACAAAGCATCAGCCTCCGGGCCACCGATTCGGCTTTTGTTGGTTTTAACAGTCCGTTGGAGATTATGGGCCGGCGCGAGCACGCACCGCGGCATTCCACTCGGAACACGCCGCACGCCCCGCGGCGCCTCGCGCGTCGCGGCTCGCCGGCCCGGGAATGAAGGAGGGCGGCTCGGGGGAGAACGTACTGGCGCGTCAGAGGTGAAATTCTTAGACCGCGCCAAGACGAACCACAGCGAAGGCATTCTTCAAGGACGCCTTCSTCAATCAAGAACCAAAGTGTGGGGATCGAAGATGATTAGAGACCATTGTAGTCCACACTGCAAACGATGACGCCCATGAATTGGGGACCTGTGGCCAGCGGCGCCGCCGGGCTTGCCCGCGCGCGCGCTCGCTCCACCAACCATCACGTGCACATTCTTTGGCGCGGCTTCGGCCCCGCCGCTACGGGAATGTCCTCAGCACGTCTCACTGCCCACGCGAAAGCTTTGAGGTTACAGTCTCAGGGGGGAGTACGTTCGCAAGAGTGAAACTTAAAGAAATTGACGGAATGGCACCACAAGACGTGGAGCGTGCGGTTTAATTTGACTCAACACGGGGAACTTTACCAGATCCGGACAGGGTGAGGATGGACAGATTGAGTGTTCTTTCTCGATCCCCTGAATGGTGGTGCATGGCCGCTTTTGGTCGGTGGAGTGATTTGTTTGGTTGATTCCGTCAACGGACGAGATCCAGGCCGCCCAGTAGGCCCCAGGATCACGCACAGGACAGCAGCACGGTGGCGGGCCCTCGGGCCCAACGCCGTCCGCATCCGGTCGGGGCCTTCTCTGCGGGATTCCTTGCACGCGCAAGGTGAGATGCTGGGCAACAGCAGGTCTGTGATGCTCCTCGATGCTCTGGGCGACACGCGCACTACAATGTCAGTGGGAACAAGACACGCGGCTCGCCGCGCCCGCCTGACCAAAAGGGCGGGGAAGCACCGGAATCACGTAGACACACTTGGGACCGAGTATTGCAATTATTGGTCGCGCAACGAGGAATGTCTCGTAGGCGCAGCTCATCAAACTGCGCCGATTACGTCCCTGCCATTTGTACACACCGCCCGTCGTTGTTTCCGATGCTGGCGCAATACAGGTGATTGGACCGCCGGGCGCCTCGCCCGCGGGAAGTTCACCGATATTGCCTCATTAGAGGAAGCAAAAGTCGTAACAAGGTAGCTGTAGGTGAACCTGCAGCTGGATCATTTTCCGACCCTCTTCTCTTCTCGTCGCGCCCGTCTCCCGGCCACCGGGGCGGGACAGCAAACCACGCAGCTGCCGCTCGACCGCGCCCCGCGCGCAGGTGGAGCACGGCCCGCACAACGTGTCGCGGTGGATGACTTGGCTTCCCGGTTCGTTGAAGAACGCAGCAAAGCGCGATAGTTGGTATGACCTGCAGAACCACTCGGG</ns2:sequence><ns2:name>KM391826.1_Trypanosoma_vivax_isolate_MBOV/ET/2012/AAU-CVMA/004_clone_1_18S_ribosomal_RNA_gene,_partial_sequence;_internal_transcribed_spacer_1,_complete_sequence;_and_5.8S_ribosomal_RNA_gene,_partial_sequence</ns2:name></ns2:Sequence><ns2:Sequence dsseqid="sq62" id="sq62"><ns2:sequence>CTCTGGTTGATTCTGCCAGTAGTCATATGCTTGTTTCAAGGACTTAGCCATGCATGCCTCAGAATCACTGCACTGCAGGAATCTGCGCATGGCTCATTACATCAGACGTAATCTGCCGCAATCACTTTGCGGTCCTCCGCATTACTGGATAACTTGGCGAAACGCCAAGCTAATACATGAGCCACCGGGCGCTCCCTGCTCCGGCGACGGGGCAACCCGCCGCTATGGGACGCCCCGCGAATGAGTGACATTAAAACCAACGCCCGCTCAGGGCAGTACCACACAGACGTGTTGACTCAATTCATTCCGTGCGAAAGCCGGCTCGTCCGGCGTCTTTTGACGAACAACTGCCCTATCAGCCAGTGATGGCCGTGTAGTGGACTGCCATGGCGTTGACGGGAGCGGGGGATTAGGGTTCGATTCCGGAGAGGGAGCCTGAGAAATAGCTACCACTTCTACGGAGGGCAGCAGGCGCGCAAATTGCCCAATGTCGAGACAGAACGATGAGGCAGCGAAAAGAAATAGAGCCGACAGTGCTACGCATTGTCGTTTTCAATGGGGGATACCCAAACCCATCCAACATCGAGTAACTATTGGAGGACAAGTCTGGTGCCAGCACCCGCGGTAATTCCAGCTCCAAAAGCGTATATTAATGCTGTTGCTGTTAAAGGGTTCGTAGTTGAACTGTGGGCCGCGCTGCCGCCGCGCTCCGCCCCACCCGCAGAGGGTGCGTGGCACGCGGCGCGCGCTGCCCGCGAACACTCAGACACAAGCAGCGCGGGAACGCTTCCCCACACCACGCGTGTCATACACGCACGGGGCGCCCGCGAGTCTTTACTGTGACTAAAAAAGCGCGACCAAAGCAGTCCACCGACCTGAATTGCAAAGCATGGGATAACAAAGCATCAGCCTCCGGGCCACCGATTCGGCTTTTGTTGGTTTTAACAGTCCGTTGGAGATTATGGGCCGGCGCGAGCACGCACCGCGGCATTCCACTCGGAACACGCCGCACGCCCCGCGGCGCCTCGCGCGTCGCGGCTCGCCGGCCCGGGAATGAAGGAGGGCGGCTCGGGGGAGAACGTACTGGCGCGTCAGAGGTGAAATTCTTAGACCGCGCCAAGACGAACCACAGCGAAGGCATTCTTCAAGGACGCCTTCCTCAATCAAGAACCAAAGTGTGGGGATCGAAGATGATTAGAGACCATTGTAGTCCACACTGCAAACGATGACGCCCATGAATTGGGGACCTGTGGCCAGCGGCGCCGCCGGGCTTGCCCGCGCGCGCGCTCGCTCCACCAACCATCACGTGCACATTCTTTGGCGCGGCTTCGGCCCCGCCGCTACGGGAATGTCCTCAGCACGTCTCACTGCCCACGCGAAAGCTTTGAGGTTACAGTCTCAGGGGGGAGTACGTTCGCAAGAGTGAAACTTAAAGAAATTGACGGAATGGCACCACAAGACGTGGAGCGTGCGGTTTAATTTGACTCAACACGGGGAACTTTACCAGATCCGGACAGGGTGAGGATTGACAGATTGAGTGTTCTTTCTCGATCCCCTGAATGGTGGTGCATGGCCGCTTTTGGTCGGTGGAGTGATTTGTTTGGTTGATTCCGTCAACGGACGAGATCCAGGCCGCCCAGTAGGCCCCAGGATCACGCACAGGACAGCAGCACGGTGGCGGGCCCTCGGGCCCAACGCCGTCCGCATCCGGTCGGGGCCTTCTCTGCGGGATTCCTTGCACGCGCAAGGTGAGATGCTGGGCAACAGCAGGTCTGTGATGCTCCTCGATGCTCTGGGCGACACGCGCACTACAATGTCAGTGGGAACAAGACACGCGGCTCGCCGCGCCCGCCTGACCAAAAGGGCGGGGAAGCACCGGAATCACGTAGACACACTTGGGACCGAGTATTGCAATTATTGGTCGCGCAACGAGGAATGTCTCGTAGGCGCAGCTCATCAAACTGCGCCGATTACGTCCCTGCCATTTGTACACACCGCCCGTCGTTGTTTCCGATGCTGGCGCAATACAGGTGATTGGACCGCCGGGCGCCTCGCCCGCGGGAAGTTCACCGATATTGCCTCATTAGAGGAAGCAAAAGTCGTAACAAGGTAGCTGTAGGTGAACCTGCAGCTGGATCATTTTCCGACCCTCTTCTCTTCTCGTCGCGCCCGTCTCCCGGCCACCGGGGCGGGACAGCAAACCACGCAGCTGCCGCTCGACCGCGCCCCGCGCGCAGGTGGAGCACGGCCCGCACAACGTGTCGCGATGGATGACTTGGCTTCCCGGTTCGTTGAAGAACGCAGCAAAGCGCGATAGTTGGTATGACCTGCAGAACCACTCGGG</ns2:sequence><ns2:name>KM391828.1_Trypanosoma_vivax_isolate_TvY486(ILRAD700)_clone_1_18S_ribosomal_RNA_gene,_partial_sequence;_internal_transcribed_spacer_1,_complete_sequence;_and_5.8S_ribosomal_RNA_gene,_partial_sequence</ns2:name></ns2:Sequence></ns2:SequenceSet></ns3:vamsasModel><ns3:JSeq colour="-1" start="1" end="1718" id="sq2"><ns3:features begin="227" end="248" type="AACACCCAGCAGTGTTGACTCA" description="Search Results" featureGroup="F1 (reverse complement_FIP forward internal primer)" score="0.0"/><ns3:features begin="198" end="221" type="ACAGTAAAACCAATGCCTTCACTG" description="Search Results" featureGroup="LF(reverse complement_loop forward primer)" score="0.0"/><ns3:features begin="180" end="197" type="ACGCCCAGCGAATGAATG" description="Search Results" featureGroup="Search Results" score="0.0"/><ns3:features begin="180" end="197" type="ACGCCCAGCGAATGAATG" description="Search Results" featureGroup="F2 (FIP forward internal primer)" score="0.0"/><ns3:features begin="297" end="315" type="ACTGCCCTATCAGCTGGTG" description="Search Results" featureGroup="LB (backward loop primer)" score="0.0"/><ns3:features begin="353" end="370" type="CGGGGGATTAGGGTTCGA" description="Search Results" featureGroup="B3C (reverse_complement_backward external primer)" score="0.0"/><ns3:features begin="162" end="179" type="GGCAACCATCGTCGTGAG" description="Search Results" featureGroup="F3 ( forward external primer)" score="0.0"/><ns3:features begin="269" end="289" type="GGCTTGTTCCGGCGTCTTTTG" description="Search Results" featureGroup="B1C(BIP backward internal primer)" score="0.0"/><ns3:features begin="322" end="340" type="GTGTAGTGGACTGCCATGG" description="Search Results" featureGroup="B2C(BIP reverse_complement_backward internal primer)" score="0.0"/><ns3:features begin="242" end="261" type="TGACTCAATTCATTCCGTGC" description="Search Results" featureGroup="18S_crRNA" score="0.0"/></ns3:JSeq><ns3:JSeq colour="-1" start="1" end="2108" id="sq4"><ns3:features begin="251" end="272" type="AACACCCAGCAGTGTTGACTCA" description="Search Results" featureGroup="F1 (reverse complement_FIP forward internal primer)" score="0.0"/><ns3:features begin="222" end="245" type="ACAGTAAAACCAATGCCTTCACTG" description="Search Results" featureGroup="LF(reverse complement_loop forward primer)" score="0.0"/><ns3:features begin="204" end="221" type="ACGCCCAGCGAATGAATG" description="Search Results" featureGroup="Search Results" score="0.0"/><ns3:features begin="204" end="221" type="ACGCCCAGCGAATGAATG" description="Search Results" featureGroup="F2 (FIP forward internal primer)" score="0.0"/><ns3:features begin="321" end="339" type="ACTGCCCTATCAGCTGGTG" description="Search Results" featureGroup="LB (backward loop primer)" score="0.0"/><ns3:features begin="377" end="394" type="CGGGGGATTAGGGTTCGA" description="Search Results" featureGroup="B3C (reverse_complement_backward external primer)" score="0.0"/><ns3:features begin="186" end="186" type="F3" description="" featureGroup="Jalview" score="0.0"/><ns3:features begin="188" end="203" type="F3" description="" featureGroup="Jalview" score="0.0"/><ns3:features begin="293" end="313" type="GGCTTGTTCCGGCGTCTTTTG" description="Search Results" featureGroup="B1C(BIP backward internal primer)" score="0.0"/><ns3:features begin="346" end="364" type="GTGTAGTGGACTGCCATGG" description="Search Results" featureGroup="B2C(BIP reverse_complement_backward internal primer)" score="0.0"/><ns3:features begin="266" end="285" type="TGACTCAATTCATTCCGTGC" description="Search Results" featureGroup="18S_crRNA" score="0.0"/></ns3:JSeq><ns3:JSeq colour="-1" start="1" end="2127" id="sq6"><ns3:features begin="258" end="279" type="AACACCCAGCAGTGTTGACTCA" description="Search Results" featureGroup="F1 (reverse complement_FIP forward internal primer)" score="0.0"/><ns3:features begin="229" end="252" type="ACAGTAAAACCAATGCCTTCACTG" description="Search Results" featureGroup="LF(reverse complement_loop forward primer)" score="0.0"/><ns3:features begin="211" end="228" type="ACGCCCAGCGAATGAATG" description="Search Results" featureGroup="Search Results" score="0.0"/><ns3:features begin="211" end="228" type="ACGCCCAGCGAATGAATG" description="Search Results" featureGroup="F2 (FIP forward internal primer)" score="0.0"/><ns3:features begin="328" end="346" type="ACTGCCCTATCAGCTGGTG" description="Search Results" featureGroup="LB (backward loop primer)" score="0.0"/><ns3:features begin="384" end="401" type="CGGGGGATTAGGGTTCGA" description="Search Results" featureGroup="B3C (reverse_complement_backward external primer)" score="0.0"/><ns3:features begin="193" end="210" type="GGCAACCATCGTCGTGAG" description="Search Results" featureGroup="F3 ( forward external primer)" score="0.0"/><ns3:features begin="300" end="320" type="GGCTTGTTCCGGCGTCTTTTG" description="Search Results" featureGroup="B1C(BIP backward internal primer)" score="0.0"/><ns3:features begin="353" end="371" type="GTGTAGTGGACTGCCATGG" description="Search Results" featureGroup="B2C(BIP reverse_complement_backward internal primer)" score="0.0"/><ns3:features begin="273" end="292" type="TGACTCAATTCATTCCGTGC" description="Search Results" featureGroup="18S_crRNA" score="0.0"/></ns3:JSeq><ns3:JSeq colour="-1" start="1" end="2128" id="sq8"><ns3:features begin="258" end="279" type="AACACCCAGCAGTGTTGACTCA" description="Search Results" featureGroup="F1 (reverse complement_FIP forward internal primer)" score="0.0"/><ns3:features begin="229" end="252" type="ACAGTAAAACCAATGCCTTCACTG" description="Search Results" featureGroup="LF(reverse complement_loop forward primer)" score="0.0"/><ns3:features begin="211" end="228" type="ACGCCCAGCGAATGAATG" description="Search Results" featureGroup="Search Results" score="0.0"/><ns3:features begin="211" end="228" type="ACGCCCAGCGAATGAATG" description="Search Results" featureGroup="F2 (FIP forward internal primer)" score="0.0"/><ns3:features begin="328" end="346" type="ACTGCCCTATCAGCTGGTG" description="Search Results" featureGroup="LB (backward loop primer)" score="0.0"/><ns3:features begin="384" end="401" type="CGGGGGATTAGGGTTCGA" description="Search Results" featureGroup="B3C (reverse_complement_backward external primer)" score="0.0"/><ns3:features begin="193" end="210" type="GGCAACCATCGTCGTGAG" description="Search Results" featureGroup="F3 ( forward external primer)" score="0.0"/><ns3:features begin="300" end="320" type="GGCTTGTTCCGGCGTCTTTTG" description="Search Results" featureGroup="B1C(BIP backward internal primer)" score="0.0"/><ns3:features begin="353" end="371" type="GTGTAGTGGACTGCCATGG" description="Search Results" featureGroup="B2C(BIP reverse_complement_backward internal primer)" score="0.0"/><ns3:features begin="273" end="292" type="TGACTCAATTCATTCCGTGC" description="Search Results" featureGroup="18S_crRNA" score="0.0"/></ns3:JSeq><ns3:JSeq colour="-1" start="1" end="2190" id="sq10"><ns3:features begin="258" end="279" type="AACACCCAGCAGTGTTGACTCA" description="Search Results" featureGroup="F1 (reverse complement_FIP forward internal primer)" score="0.0"/><ns3:features begin="229" end="252" type="ACAGTAAAACCAATGCCTTCACTG" description="Search Results" featureGroup="LF(reverse complement_loop forward primer)" score="0.0"/><ns3:features begin="211" end="228" type="ACGCCCAGCGAATGAATG" description="Search Results" featureGroup="Search Results" score="0.0"/><ns3:features begin="211" end="228" type="ACGCCCAGCGAATGAATG" description="Search Results" featureGroup="F2 (FIP forward internal primer)" score="0.0"/><ns3:features begin="328" end="346" type="ACTGCCCTATCAGCTGGTG" description="Search Results" featureGroup="LB (backward loop primer)" score="0.0"/><ns3:features begin="384" end="401" type="CGGGGGATTAGGGTTCGA" description="Search Results" featureGroup="B3C (reverse_complement_backward external primer)" score="0.0"/><ns3:features begin="193" end="210" type="GGCAACCATCGTCGTGAG" description="Search Results" featureGroup="F3 ( forward external primer)" score="0.0"/><ns3:features begin="300" end="320" type="GGCTTGTTCCGGCGTCTTTTG" description="Search Results" featureGroup="B1C(BIP backward internal primer)" score="0.0"/><ns3:features begin="353" end="371" type="GTGTAGTGGACTGCCATGG" description="Search Results" featureGroup="B2C(BIP reverse_complement_backward internal primer)" score="0.0"/><ns3:features begin="273" end="292" type="TGACTCAATTCATTCCGTGC" description="Search Results" featureGroup="18S_crRNA" score="0.0"/></ns3:JSeq><ns3:JSeq colour="-1" start="1" end="2190" id="sq12"><ns3:features begin="258" end="279" type="AACACCCAGCAGTGTTGACTCA" description="Search Results" featureGroup="F1 (reverse complement_FIP forward internal primer)" score="0.0"/><ns3:features begin="229" end="252" type="ACAGTAAAACCAATGCCTTCACTG" description="Search Results" featureGroup="LF(reverse complement_loop forward primer)" score="0.0"/><ns3:features begin="211" end="228" type="ACGCCCAGCGAATGAATG" description="Search Results" featureGroup="Search Results" score="0.0"/><ns3:features begin="211" end="228" type="ACGCCCAGCGAATGAATG" description="Search Results" featureGroup="F2 (FIP forward internal primer)" score="0.0"/><ns3:features begin="328" end="346" type="ACTGCCCTATCAGCTGGTG" description="Search Results" featureGroup="LB (backward loop primer)" score="0.0"/><ns3:features begin="384" end="401" type="CGGGGGATTAGGGTTCGA" description="Search Results" featureGroup="B3C (reverse_complement_backward external primer)" score="0.0"/><ns3:features begin="193" end="210" type="GGCAACCATCGTCGTGAG" description="Search Results" featureGroup="F3 ( forward external primer)" score="0.0"/><ns3:features begin="300" end="320" type="GGCTTGTTCCGGCGTCTTTTG" description="Search Results" featureGroup="B1C(BIP backward internal primer)" score="0.0"/><ns3:features begin="353" end="371" type="GTGTAGTGGACTGCCATGG" description="Search Results" featureGroup="B2C(BIP reverse_complement_backward internal primer)" score="0.0"/><ns3:features begin="273" end="292" type="TGACTCAATTCATTCCGTGC" description="Search Results" featureGroup="18S_crRNA" score="0.0"/></ns3:JSeq><ns3:JSeq colour="-1" start="1" end="2190" id="sq14"><ns3:features begin="258" end="279" type="AACACCCAGCAGTGTTGACTCA" description="Search Results" featureGroup="F1 (reverse complement_FIP forward internal primer)" score="0.0"/><ns3:features begin="229" end="252" type="ACAGTAAAACCAATGCCTTCACTG" description="Search Results" featureGroup="LF(reverse complement_loop forward primer)" score="0.0"/><ns3:features begin="211" end="228" type="ACGCCCAGCGAATGAATG" description="Search Results" featureGroup="Search Results" score="0.0"/><ns3:features begin="211" end="228" type="ACGCCCAGCGAATGAATG" description="Search Results" featureGroup="F2 (FIP forward internal primer)" score="0.0"/><ns3:features begin="328" end="346" type="ACTGCCCTATCAGCTGGTG" description="Search Results" featureGroup="LB (backward loop primer)" score="0.0"/><ns3:features begin="384" end="401" type="CGGGGGATTAGGGTTCGA" description="Search Results" featureGroup="B3C (reverse_complement_backward external primer)" score="0.0"/><ns3:features begin="193" end="210" type="GGCAACCATCGTCGTGAG" description="Search Results" featureGroup="F3 ( forward external primer)" score="0.0"/><ns3:features begin="300" end="320" type="GGCTTGTTCCGGCGTCTTTTG" description="Search Results" featureGroup="B1C(BIP backward internal primer)" score="0.0"/><ns3:features begin="353" end="371" type="GTGTAGTGGACTGCCATGG" description="Search Results" featureGroup="B2C(BIP reverse_complement_backward internal primer)" score="0.0"/><ns3:features begin="273" end="292" type="TGACTCAATTCATTCCGTGC" description="Search Results" featureGroup="18S_crRNA" score="0.0"/></ns3:JSeq><ns3:JSeq colour="-1" start="1" end="2190" id="sq16"><ns3:features begin="258" end="279" type="AACACCCAGCAGTGTTGACTCA" description="Search Results" featureGroup="F1 (reverse complement_FIP forward internal primer)" score="0.0"/><ns3:features begin="229" end="252" type="ACAGTAAAACCAATGCCTTCACTG" description="Search Results" featureGroup="LF(reverse complement_loop forward primer)" score="0.0"/><ns3:features begin="211" end="228" type="ACGCCCAGCGAATGAATG" description="Search Results" featureGroup="Search Results" score="0.0"/><ns3:features begin="211" end="228" type="ACGCCCAGCGAATGAATG" description="Search Results" featureGroup="F2 (FIP forward internal primer)" score="0.0"/><ns3:features begin="328" end="346" type="ACTGCCCTATCAGCTGGTG" description="Search Results" featureGroup="LB (backward loop primer)" score="0.0"/><ns3:features begin="384" end="401" type="CGGGGGATTAGGGTTCGA" description="Search Results" featureGroup="B3C (reverse_complement_backward external primer)" score="0.0"/><ns3:features begin="193" end="210" type="GGCAACCATCGTCGTGAG" description="Search Results" featureGroup="F3 ( forward external primer)" score="0.0"/><ns3:features begin="300" end="320" type="GGCTTGTTCCGGCGTCTTTTG" description="Search Results" featureGroup="B1C(BIP backward internal primer)" score="0.0"/><ns3:features begin="353" end="371" type="GTGTAGTGGACTGCCATGG" description="Search Results" featureGroup="B2C(BIP reverse_complement_backward internal primer)" score="0.0"/><ns3:features begin="273" end="292" type="TGACTCAATTCATTCCGTGC" description="Search Results" featureGroup="18S_crRNA" score="0.0"/></ns3:JSeq><ns3:JSeq colour="-1" start="1" end="2191" id="sq18"><ns3:features begin="258" end="279" type="AACACCCAGCAGTGTTGACTCA" description="Search Results" featureGroup="F1 (reverse complement_FIP forward internal primer)" score="0.0"/><ns3:features begin="229" end="252" type="ACAGTAAAACCAATGCCTTCACTG" description="Search Results" featureGroup="LF(reverse complement_loop forward primer)" score="0.0"/><ns3:features begin="211" end="228" type="ACGCCCAGCGAATGAATG" description="Search Results" featureGroup="Search Results" score="0.0"/><ns3:features begin="211" end="228" type="ACGCCCAGCGAATGAATG" description="Search Results" featureGroup="F2 (FIP forward internal primer)" score="0.0"/><ns3:features begin="328" end="346" type="ACTGCCCTATCAGCTGGTG" description="Search Results" featureGroup="LB (backward loop primer)" score="0.0"/><ns3:features begin="384" end="401" type="CGGGGGATTAGGGTTCGA" description="Search Results" featureGroup="B3C (reverse_complement_backward external primer)" score="0.0"/><ns3:features begin="193" end="210" type="GGCAACCATCGTCGTGAG" description="Search Results" featureGroup="F3 ( forward external primer)" score="0.0"/><ns3:features begin="300" end="320" type="GGCTTGTTCCGGCGTCTTTTG" description="Search Results" featureGroup="B1C(BIP backward internal primer)" score="0.0"/><ns3:features begin="353" end="371" type="GTGTAGTGGACTGCCATGG" description="Search Results" featureGroup="B2C(BIP reverse_complement_backward internal primer)" score="0.0"/><ns3:features begin="273" end="292" type="TGACTCAATTCATTCCGTGC" description="Search Results" featureGroup="18S_crRNA" score="0.0"/></ns3:JSeq><ns3:JSeq colour="-1" start="1" end="2191" id="sq20"><ns3:features begin="258" end="279" type="AACACCCAGCAGTGTTGACTCA" description="Search Results" featureGroup="F1 (reverse complement_FIP forward internal primer)" score="0.0"/><ns3:features begin="229" end="252" type="ACAGTAAAACCAATGCCTTCACTG" description="Search Results" featureGroup="LF(reverse complement_loop forward primer)" score="0.0"/><ns3:features begin="211" end="228" type="ACGCCCAGCGAATGAATG" description="Search Results" featureGroup="Search Results" score="0.0"/><ns3:features begin="211" end="228" type="ACGCCCAGCGAATGAATG" description="Search Results" featureGroup="F2 (FIP forward internal primer)" score="0.0"/><ns3:features begin="328" end="346" type="ACTGCCCTATCAGCTGGTG" description="Search Results" featureGroup="LB (backward loop primer)" score="0.0"/><ns3:features begin="384" end="401" type="CGGGGGATTAGGGTTCGA" description="Search Results" featureGroup="B3C (reverse_complement_backward external primer)" score="0.0"/><ns3:features begin="193" end="210" type="GGCAACCATCGTCGTGAG" description="Search Results" featureGroup="F3 ( forward external primer)" score="0.0"/><ns3:features begin="300" end="320" type="GGCTTGTTCCGGCGTCTTTTG" description="Search Results" featureGroup="B1C(BIP backward internal primer)" score="0.0"/><ns3:features begin="353" end="371" type="GTGTAGTGGACTGCCATGG" description="Search Results" featureGroup="B2C(BIP reverse_complement_backward internal primer)" score="0.0"/><ns3:features begin="273" end="292" type="TGACTCAATTCATTCCGTGC" description="Search Results" featureGroup="18S_crRNA" score="0.0"/></ns3:JSeq><ns3:JSeq colour="-1" start="1" end="2191" id="sq22"><ns3:features begin="258" end="279" type="AACACCCAGCAGTGTTGACTCA" description="Search Results" featureGroup="F1 (reverse complement_FIP forward internal primer)" score="0.0"/><ns3:features begin="229" end="252" type="ACAGTAAAACCAATGCCTTCACTG" description="Search Results" featureGroup="LF(reverse complement_loop forward primer)" score="0.0"/><ns3:features begin="211" end="228" type="ACGCCCAGCGAATGAATG" description="Search Results" featureGroup="Search Results" score="0.0"/><ns3:features begin="211" end="228" type="ACGCCCAGCGAATGAATG" description="Search Results" featureGroup="F2 (FIP forward internal primer)" score="0.0"/><ns3:features begin="328" end="346" type="ACTGCCCTATCAGCTGGTG" description="Search Results" featureGroup="LB (backward loop primer)" score="0.0"/><ns3:features begin="384" end="401" type="CGGGGGATTAGGGTTCGA" description="Search Results" featureGroup="B3C (reverse_complement_backward external primer)" score="0.0"/><ns3:features begin="193" end="210" type="GGCAACCATCGTCGTGAG" description="Search Results" featureGroup="F3 ( forward external primer)" score="0.0"/><ns3:features begin="300" end="320" type="GGCTTGTTCCGGCGTCTTTTG" description="Search Results" featureGroup="B1C(BIP backward internal primer)" score="0.0"/><ns3:features begin="353" end="371" type="GTGTAGTGGACTGCCATGG" description="Search Results" featureGroup="B2C(BIP reverse_complement_backward internal primer)" score="0.0"/><ns3:features begin="273" end="292" type="TGACTCAATTCATTCCGTGC" description="Search Results" featureGroup="18S_crRNA" score="0.0"/></ns3:JSeq><ns3:JSeq colour="-1" start="1" end="2191" id="sq24"><ns3:features begin="258" end="279" type="AACACCCAGCAGTGTTGACTCA" description="Search Results" featureGroup="F1 (reverse complement_FIP forward internal primer)" score="0.0"/><ns3:features begin="229" end="252" type="ACAGTAAAACCAATGCCTTCACTG" description="Search Results" featureGroup="LF(reverse complement_loop forward primer)" score="0.0"/><ns3:features begin="211" end="228" type="ACGCCCAGCGAATGAATG" description="Search Results" featureGroup="Search Results" score="0.0"/><ns3:features begin="211" end="228" type="ACGCCCAGCGAATGAATG" description="Search Results" featureGroup="F2 (FIP forward internal primer)" score="0.0"/><ns3:features begin="328" end="346" type="ACTGCCCTATCAGCTGGTG" description="Search Results" featureGroup="LB (backward loop primer)" score="0.0"/><ns3:features begin="384" end="401" type="CGGGGGATTAGGGTTCGA" description="Search Results" featureGroup="B3C (reverse_complement_backward external primer)" score="0.0"/><ns3:features begin="193" end="210" type="GGCAACCATCGTCGTGAG" description="Search Results" featureGroup="F3 ( forward external primer)" score="0.0"/><ns3:features begin="300" end="320" type="GGCTTGTTCCGGCGTCTTTTG" description="Search Results" featureGroup="B1C(BIP backward internal primer)" score="0.0"/><ns3:features begin="353" end="371" type="GTGTAGTGGACTGCCATGG" description="Search Results" featureGroup="B2C(BIP reverse_complement_backward internal primer)" score="0.0"/><ns3:features begin="273" end="292" type="TGACTCAATTCATTCCGTGC" description="Search Results" featureGroup="18S_crRNA" score="0.0"/></ns3:JSeq><ns3:JSeq colour="-1" start="1" end="2191" id="sq26"><ns3:features begin="258" end="279" type="AACACCCAGCAGTGTTGACTCA" description="Search Results" featureGroup="F1 (reverse complement_FIP forward internal primer)" score="0.0"/><ns3:features begin="229" end="252" type="ACAGTAAAACCAATGCCTTCACTG" description="Search Results" featureGroup="LF(reverse complement_loop forward primer)" score="0.0"/><ns3:features begin="211" end="228" type="ACGCCCAGCGAATGAATG" description="Search Results" featureGroup="Search Results" score="0.0"/><ns3:features begin="211" end="228" type="ACGCCCAGCGAATGAATG" description="Search Results" featureGroup="F2 (FIP forward internal primer)" score="0.0"/><ns3:features begin="328" end="346" type="ACTGCCCTATCAGCTGGTG" description="Search Results" featureGroup="LB (backward loop primer)" score="0.0"/><ns3:features begin="384" end="401" type="CGGGGGATTAGGGTTCGA" description="Search Results" featureGroup="B3C (reverse_complement_backward external primer)" score="0.0"/><ns3:features begin="193" end="210" type="GGCAACCATCGTCGTGAG" description="Search Results" featureGroup="F3 ( forward external primer)" score="0.0"/><ns3:features begin="300" end="320" type="GGCTTGTTCCGGCGTCTTTTG" description="Search Results" featureGroup="B1C(BIP backward internal primer)" score="0.0"/><ns3:features begin="353" end="371" type="GTGTAGTGGACTGCCATGG" description="Search Results" featureGroup="B2C(BIP reverse_complement_backward internal primer)" score="0.0"/><ns3:features begin="273" end="292" type="TGACTCAATTCATTCCGTGC" description="Search Results" featureGroup="18S_crRNA" score="0.0"/></ns3:JSeq><ns3:JSeq colour="-1" start="1" end="2204" id="sq28"><ns3:features begin="278" end="299" type="AACACCCAGCAGTGTTGACTCA" description="Search Results" featureGroup="F1 (reverse complement_FIP forward internal primer)" score="0.0"/><ns3:features begin="249" end="272" type="ACAGTAAAACCAATGCCTTCACTG" description="Search Results" featureGroup="LF(reverse complement_loop forward primer)" score="0.0"/><ns3:features begin="231" end="248" type="ACGCCCAGCGAATGAATG" description="Search Results" featureGroup="Search Results" score="0.0"/><ns3:features begin="231" end="248" type="ACGCCCAGCGAATGAATG" description="Search Results" featureGroup="F2 (FIP forward internal primer)" score="0.0"/><ns3:features begin="348" end="366" type="ACTGCCCTATCAGCTGGTG" description="Search Results" featureGroup="LB (backward loop primer)" score="0.0"/><ns3:features begin="404" end="421" type="CGGGGGATTAGGGTTCGA" description="Search Results" featureGroup="B3C (reverse_complement_backward external primer)" score="0.0"/><ns3:features begin="213" end="230" type="GGCAACCATCGTCGTGAG" description="Search Results" featureGroup="F3 ( forward external primer)" score="0.0"/><ns3:features begin="320" end="340" type="GGCTTGTTCCGGCGTCTTTTG" description="Search Results" featureGroup="B1C(BIP backward internal primer)" score="0.0"/><ns3:features begin="373" end="391" type="GTGTAGTGGACTGCCATGG" description="Search Results" featureGroup="B2C(BIP reverse_complement_backward internal primer)" score="0.0"/><ns3:features begin="293" end="312" type="TGACTCAATTCATTCCGTGC" description="Search Results" featureGroup="18S_crRNA" score="0.0"/></ns3:JSeq><ns3:JSeq colour="-1" start="1" end="2205" id="sq30"><ns3:features begin="278" end="299" type="AACACCCAGCAGTGTTGACTCA" description="Search Results" featureGroup="F1 (reverse complement_FIP forward internal primer)" score="0.0"/><ns3:features begin="249" end="272" type="ACAGTAAAACCAATGCCTTCACTG" description="Search Results" featureGroup="LF(reverse complement_loop forward primer)" score="0.0"/><ns3:features begin="231" end="248" type="ACGCCCAGCGAATGAATG" description="Search Results" featureGroup="Search Results" score="0.0"/><ns3:features begin="231" end="248" type="ACGCCCAGCGAATGAATG" description="Search Results" featureGroup="F2 (FIP forward internal primer)" score="0.0"/><ns3:features begin="348" end="366" type="ACTGCCCTATCAGCTGGTG" description="Search Results" featureGroup="LB (backward loop primer)" score="0.0"/><ns3:features begin="404" end="421" type="CGGGGGATTAGGGTTCGA" description="Search Results" featureGroup="B3C (reverse_complement_backward external primer)" score="0.0"/><ns3:features begin="213" end="230" type="GGCAACCATCGTCGTGAG" description="Search Results" featureGroup="F3 ( forward external primer)" score="0.0"/><ns3:features begin="320" end="340" type="GGCTTGTTCCGGCGTCTTTTG" description="Search Results" featureGroup="B1C(BIP backward internal primer)" score="0.0"/><ns3:features begin="373" end="391" type="GTGTAGTGGACTGCCATGG" description="Search Results" featureGroup="B2C(BIP reverse_complement_backward internal primer)" score="0.0"/><ns3:features begin="293" end="312" type="TGACTCAATTCATTCCGTGC" description="Search Results" featureGroup="18S_crRNA" score="0.0"/></ns3:JSeq><ns3:JSeq colour="-1" start="1" end="2205" id="sq32"><ns3:features begin="278" end="299" type="AACACCCAGCAGTGTTGACTCA" description="Search Results" featureGroup="F1 (reverse complement_FIP forward internal primer)" score="0.0"/><ns3:features begin="249" end="272" type="ACAGTAAAACCAATGCCTTCACTG" description="Search Results" featureGroup="LF(reverse complement_loop forward primer)" score="0.0"/><ns3:features begin="231" end="248" type="ACGCCCAGCGAATGAATG" description="Search Results" featureGroup="Search Results" score="0.0"/><ns3:features begin="231" end="248" type="ACGCCCAGCGAATGAATG" description="Search Results" featureGroup="F2 (FIP forward internal primer)" score="0.0"/><ns3:features begin="348" end="366" type="ACTGCCCTATCAGCTGGTG" description="Search Results" featureGroup="LB (backward loop primer)" score="0.0"/><ns3:features begin="404" end="421" type="CGGGGGATTAGGGTTCGA" description="Search Results" featureGroup="B3C (reverse_complement_backward external primer)" score="0.0"/><ns3:features begin="213" end="230" type="GGCAACCATCGTCGTGAG" description="Search Results" featureGroup="F3 ( forward external primer)" score="0.0"/><ns3:features begin="320" end="340" type="GGCTTGTTCCGGCGTCTTTTG" description="Search Results" featureGroup="B1C(BIP backward internal primer)" score="0.0"/><ns3:features begin="373" end="391" type="GTGTAGTGGACTGCCATGG" description="Search Results" featureGroup="B2C(BIP reverse_complement_backward internal primer)" score="0.0"/><ns3:features begin="293" end="312" type="TGACTCAATTCATTCCGTGC" description="Search Results" featureGroup="18S_crRNA" score="0.0"/></ns3:JSeq><ns3:JSeq colour="-1" start="1" end="2235" id="sq34"><ns3:features begin="271" end="273" type="18S_crRNA" description="" featureGroup="Jalview" score="0.0"/><ns3:features begin="275" end="290" type="18S_crRNA" description="" featureGroup="Jalview" score="0.0"/><ns3:features begin="298" end="299" type="B1c" description="" featureGroup="Jalview" score="0.0"/><ns3:features begin="301" end="302" type="B1c" description="" featureGroup="Jalview" score="0.0"/><ns3:features begin="308" end="308" type="B1c" description="" featureGroup="Jalview" score="0.0"/><ns3:features begin="309" end="310" type="B1c" description="" featureGroup="Jalview" score="0.0"/><ns3:features begin="311" end="312" type="B1c" description="" featureGroup="Jalview" score="0.0"/><ns3:features begin="313" end="313" type="B1c" description="" featureGroup="Jalview" score="0.0"/><ns3:features begin="314" end="317" type="B1c" description="" featureGroup="Jalview" score="0.0"/><ns3:features begin="318" end="321" type="B1c" description="" featureGroup="Jalview" score="0.0"/><ns3:features begin="385" end="402" type="CGGGGGATTAGGGTTCGA" description="Search Results" featureGroup="B3C (reverse_complement_backward external primer)" score="0.0"/><ns3:features begin="256" end="257" type="F1c" description="" featureGroup="Jalview" score="0.0"/><ns3:features begin="258" end="260" type="F1c" description="" featureGroup="Jalview" score="0.0"/><ns3:features begin="262" end="264" type="F1c" description="" featureGroup="Jalview" score="0.0"/><ns3:features begin="266" end="267" type="F1c" description="" featureGroup="Jalview" score="0.0"/><ns3:features begin="268" end="268" type="F1c" description="" featureGroup="Jalview" score="0.0"/><ns3:features begin="269" end="270" type="F1c" description="" featureGroup="Jalview" score="0.0"/><ns3:features begin="209" end="211" type="F2 (FIP forward internal primer)" description="" featureGroup="Jalview" score="0.0"/><ns3:features begin="213" end="226" type="F2 (FIP forward internal primer)" description="" featureGroup="Jalview" score="0.0"/><ns3:features begin="190" end="196" type="F3" description="" featureGroup="Jalview" score="0.0"/><ns3:features begin="201" end="201" type="F3" description="" featureGroup="Jalview" score="0.0"/><ns3:features begin="203" end="203" type="F3" description="" featureGroup="Jalview" score="0.0"/><ns3:features begin="205" end="206" type="F3" description="" featureGroup="Jalview" score="0.0"/><ns3:features begin="208" end="208" type="F3" description="" featureGroup="Jalview" score="0.0"/><ns3:features begin="354" end="372" type="GTGTAGTGGACTGCCATGG" description="Search Results" featureGroup="B2C(BIP reverse_complement_backward internal primer)" score="0.0"/><ns3:features begin="329" end="342" type="LB" description="" featureGroup="Jalview" score="0.0"/><ns3:features begin="345" end="345" type="LB" description="" featureGroup="Jalview" score="0.0"/><ns3:features begin="347" end="347" type="LB" description="" featureGroup="Jalview" score="0.0"/><ns3:features begin="227" end="227" type="LF" description="" featureGroup="Jalview" score="0.0"/><ns3:features begin="229" end="229" type="LF" description="" featureGroup="Jalview" score="0.0"/><ns3:features begin="230" end="230" type="LF" description="" featureGroup="Jalview" score="0.0"/><ns3:features begin="231" end="231" type="LF" description="" featureGroup="Jalview" score="0.0"/><ns3:features begin="232" end="232" type="LF" description="" featureGroup="Jalview" score="0.0"/><ns3:features begin="233" end="245" type="LF" description="" featureGroup="Jalview" score="0.0"/><ns3:features begin="246" end="246" type="LF" description="" featureGroup="Jalview" score="0.0"/><ns3:features begin="247" end="247" type="LF" description="" featureGroup="Jalview" score="0.0"/><ns3:features begin="248" end="248" type="LF" description="" featureGroup="Jalview" score="0.0"/><ns3:features begin="250" end="250" type="LF" description="" featureGroup="Jalview" score="0.0"/></ns3:JSeq><ns3:JSeq colour="-1" start="1" end="2186" id="sq36"><ns3:features begin="314" end="314" type="B1c" description="" featureGroup="Jalview" score="0.0"/><ns3:features begin="327" end="327" type="B1c" description="" featureGroup="Jalview" score="0.0"/><ns3:features begin="328" end="329" type="B1c" description="" featureGroup="Jalview" score="0.0"/><ns3:features begin="330" end="330" type="B1c" description="" featureGroup="Jalview" score="0.0"/><ns3:features begin="331" end="334" type="B1c" description="" featureGroup="Jalview" score="0.0"/><ns3:features begin="337" end="338" type="B1c" description="" featureGroup="Jalview" score="0.0"/><ns3:features begin="402" end="419" type="CGGGGGATTAGGGTTCGA" description="Search Results" featureGroup="B3C (reverse_complement_backward external primer)" score="0.0"/><ns3:features begin="272" end="273" type="F1c" description="" featureGroup="Jalview" score="0.0"/><ns3:features begin="274" end="276" type="F1c" description="" featureGroup="Jalview" score="0.0"/><ns3:features begin="278" end="280" type="F1c" description="" featureGroup="Jalview" score="0.0"/><ns3:features begin="283" end="283" type="F1c" description="" featureGroup="Jalview" score="0.0"/><ns3:features begin="284" end="284" type="F1c" description="" featureGroup="Jalview" score="0.0"/><ns3:features begin="285" end="286" type="F1c" description="" featureGroup="Jalview" score="0.0"/><ns3:features begin="221" end="223" type="F2 (FIP forward internal primer)" description="" featureGroup="Jalview" score="0.0"/><ns3:features begin="225" end="238" type="F2 (FIP forward internal primer)" description="" featureGroup="Jalview" score="0.0"/><ns3:features begin="211" end="211" type="F3" description="" featureGroup="Jalview" score="0.0"/><ns3:features begin="217" end="218" type="F3" description="" featureGroup="Jalview" score="0.0"/><ns3:features begin="220" end="220" type="F3" description="" featureGroup="Jalview" score="0.0"/><ns3:features begin="371" end="389" type="GTGTAGTGGACTGCCATGG" description="Search Results" featureGroup="B2C(BIP reverse_complement_backward internal primer)" score="0.0"/><ns3:features begin="346" end="359" type="LB" description="" featureGroup="Jalview" score="0.0"/><ns3:features begin="362" end="362" type="LB" description="" featureGroup="Jalview" score="0.0"/><ns3:features begin="363" end="363" type="LB" description="" featureGroup="Jalview" score="0.0"/><ns3:features begin="364" end="364" type="LB" description="" featureGroup="Jalview" score="0.0"/><ns3:features begin="239" end="239" type="LF" description="" featureGroup="Jalview" score="0.0"/><ns3:features begin="241" end="241" type="LF" description="" featureGroup="Jalview" score="0.0"/><ns3:features begin="243" end="243" type="LF" description="" featureGroup="Jalview" score="0.0"/><ns3:features begin="244" end="244" type="LF" description="" featureGroup="Jalview" score="0.0"/><ns3:features begin="246" end="251" type="LF" description="" featureGroup="Jalview" score="0.0"/><ns3:features begin="253" end="256" type="LF" description="" featureGroup="Jalview" score="0.0"/><ns3:features begin="260" end="260" type="LF" description="" featureGroup="Jalview" score="0.0"/><ns3:features begin="266" end="266" type="LF" description="" featureGroup="Jalview" score="0.0"/><ns3:features begin="287" end="306" type="TGACTCAATTCATTCCGTGC" description="Search Results" featureGroup="18S_crRNA" score="0.0"/></ns3:JSeq><ns3:JSeq colour="-1" start="1" end="2186" id="sq38"><ns3:features begin="314" end="314" type="B1c" description="" featureGroup="Jalview" score="0.0"/><ns3:features begin="327" end="327" type="B1c" description="" featureGroup="Jalview" score="0.0"/><ns3:features begin="328" end="329" type="B1c" description="" featureGroup="Jalview" score="0.0"/><ns3:features begin="330" end="330" type="B1c" description="" featureGroup="Jalview" score="0.0"/><ns3:features begin="331" end="334" type="B1c" description="" featureGroup="Jalview" score="0.0"/><ns3:features begin="337" end="338" type="B1c" description="" featureGroup="Jalview" score="0.0"/><ns3:features begin="402" end="419" type="CGGGGGATTAGGGTTCGA" description="Search Results" featureGroup="B3C (reverse_complement_backward external primer)" score="0.0"/><ns3:features begin="272" end="273" type="F1c" description="" featureGroup="Jalview" score="0.0"/><ns3:features begin="274" end="276" type="F1c" description="" featureGroup="Jalview" score="0.0"/><ns3:features begin="278" end="280" type="F1c" description="" featureGroup="Jalview" score="0.0"/><ns3:features begin="283" end="283" type="F1c" description="" featureGroup="Jalview" score="0.0"/><ns3:features begin="284" end="284" type="F1c" description="" featureGroup="Jalview" score="0.0"/><ns3:features begin="285" end="286" type="F1c" description="" featureGroup="Jalview" score="0.0"/><ns3:features begin="221" end="223" type="F2 (FIP forward internal primer)" description="" featureGroup="Jalview" score="0.0"/><ns3:features begin="225" end="237" type="F2 (FIP forward internal primer)" description="" featureGroup="Jalview" score="0.0"/><ns3:features begin="238" end="238" type="F2 (FIP forward internal primer)" description="" featureGroup="Jalview" score="0.0"/><ns3:features begin="211" end="211" type="F3" description="" featureGroup="Jalview" score="0.0"/><ns3:features begin="217" end="218" type="F3" description="" featureGroup="Jalview" score="0.0"/><ns3:features begin="219" end="219" type="F3" description="" featureGroup="Jalview" score="0.0"/><ns3:features begin="220" end="220" type="F3" description="" featureGroup="Jalview" score="0.0"/><ns3:features begin="371" end="389" type="GTGTAGTGGACTGCCATGG" description="Search Results" featureGroup="B2C(BIP reverse_complement_backward internal primer)" score="0.0"/><ns3:features begin="346" end="359" type="LB" description="" featureGroup="Jalview" score="0.0"/><ns3:features begin="362" end="362" type="LB" description="" featureGroup="Jalview" score="0.0"/><ns3:features begin="363" end="363" type="LB" description="" featureGroup="Jalview" score="0.0"/><ns3:features begin="364" end="364" type="LB" description="" featureGroup="Jalview" score="0.0"/><ns3:features begin="239" end="239" type="LF" description="" featureGroup="Jalview" score="0.0"/><ns3:features begin="241" end="241" type="LF" description="" featureGroup="Jalview" score="0.0"/><ns3:features begin="243" end="243" type="LF" description="" featureGroup="Jalview" score="0.0"/><ns3:features begin="244" end="244" type="LF" description="" featureGroup="Jalview" score="0.0"/><ns3:features begin="246" end="251" type="LF" description="" featureGroup="Jalview" score="0.0"/><ns3:features begin="253" end="253" type="LF" description="" featureGroup="Jalview" score="0.0"/><ns3:features begin="254" end="255" type="LF" description="" featureGroup="Jalview" score="0.0"/><ns3:features begin="256" end="256" type="LF" description="" featureGroup="Jalview" score="0.0"/><ns3:features begin="260" end="260" type="LF" description="" featureGroup="Jalview" score="0.0"/><ns3:features begin="266" end="266" type="LF" description="" featureGroup="Jalview" score="0.0"/><ns3:features begin="287" end="306" type="TGACTCAATTCATTCCGTGC" description="Search Results" featureGroup="18S_crRNA" score="0.0"/></ns3:JSeq><ns3:JSeq colour="-1" start="1" end="2101" id="sq40"><ns3:features begin="302" end="302" type="B1c" description="" featureGroup="Jalview" score="0.0"/><ns3:features begin="303" end="303" type="B1c" description="" featureGroup="Jalview" score="0.0"/><ns3:features begin="316" end="317" type="B1c" description="" featureGroup="Jalview" score="0.0"/><ns3:features begin="318" end="319" type="B1c" description="" featureGroup="Jalview" score="0.0"/><ns3:features begin="320" end="320" type="B1c" description="" featureGroup="Jalview" score="0.0"/><ns3:features begin="321" end="324" type="B1c" description="" featureGroup="Jalview" score="0.0"/><ns3:features begin="327" end="328" type="B1c" description="" featureGroup="Jalview" score="0.0"/><ns3:features begin="392" end="409" type="CGGGGGATTAGGGTTCGA" description="Search Results" featureGroup="B3C (reverse_complement_backward external primer)" score="0.0"/><ns3:features begin="260" end="261" type="F1c" description="" featureGroup="Jalview" score="0.0"/><ns3:features begin="262" end="264" type="F1c" description="" featureGroup="Jalview" score="0.0"/><ns3:features begin="265" end="268" type="F1c" description="" featureGroup="Jalview" score="0.0"/><ns3:features begin="271" end="271" type="F1c" description="" featureGroup="Jalview" score="0.0"/><ns3:features begin="272" end="272" type="F1c" description="" featureGroup="Jalview" score="0.0"/><ns3:features begin="273" end="274" type="F1c" description="" featureGroup="Jalview" score="0.0"/><ns3:features begin="209" end="211" type="F2 (FIP forward internal primer)" description="" featureGroup="Jalview" score="0.0"/><ns3:features begin="213" end="225" type="F2 (FIP forward internal primer)" description="" featureGroup="Jalview" score="0.0"/><ns3:features begin="226" end="226" type="F2 (FIP forward internal primer)" description="" featureGroup="Jalview" score="0.0"/><ns3:features begin="202" end="202" type="F3" description="" featureGroup="Jalview" score="0.0"/><ns3:features begin="203" end="203" type="F3" description="" featureGroup="Jalview" score="0.0"/><ns3:features begin="208" end="208" type="F3" description="" featureGroup="Jalview" score="0.0"/><ns3:features begin="361" end="379" type="GTGTAGTGGACTGCCATGG" description="Search Results" featureGroup="B2C(BIP reverse_complement_backward internal primer)" score="0.0"/><ns3:features begin="336" end="349" type="LB" description="" featureGroup="Jalview" score="0.0"/><ns3:features begin="352" end="352" type="LB" description="" featureGroup="Jalview" score="0.0"/><ns3:features begin="353" end="353" type="LB" description="" featureGroup="Jalview" score="0.0"/><ns3:features begin="354" end="354" type="LB" description="" featureGroup="Jalview" score="0.0"/><ns3:features begin="227" end="227" type="LF" description="" featureGroup="Jalview" score="0.0"/><ns3:features begin="229" end="229" type="LF" description="" featureGroup="Jalview" score="0.0"/><ns3:features begin="231" end="231" type="LF" description="" featureGroup="Jalview" score="0.0"/><ns3:features begin="232" end="232" type="LF" description="" featureGroup="Jalview" score="0.0"/><ns3:features begin="233" end="233" type="LF" description="" featureGroup="Jalview" score="0.0"/><ns3:features begin="235" end="239" type="LF" description="" featureGroup="Jalview" score="0.0"/><ns3:features begin="241" end="241" type="LF" description="" featureGroup="Jalview" score="0.0"/><ns3:features begin="242" end="243" type="LF" description="" featureGroup="Jalview" score="0.0"/><ns3:features begin="248" end="248" type="LF" description="" featureGroup="Jalview" score="0.0"/><ns3:features begin="254" end="254" type="LF" description="" featureGroup="Jalview" score="0.0"/><ns3:features begin="275" end="294" type="TGACTCAATTCATTCCGTGC" description="Search Results" featureGroup="18S_crRNA" score="0.0"/></ns3:JSeq><ns3:JSeq colour="-1" start="1" end="2250" id="sq42"><ns3:features begin="337" end="337" type="B1c" description="" featureGroup="Jalview" score="0.0"/><ns3:features begin="350" end="350" type="B1c" description="" featureGroup="Jalview" score="0.0"/><ns3:features begin="351" end="352" type="B1c" description="" featureGroup="Jalview" score="0.0"/><ns3:features begin="353" end="353" type="B1c" description="" featureGroup="Jalview" score="0.0"/><ns3:features begin="354" end="357" type="B1c" description="" featureGroup="Jalview" score="0.0"/><ns3:features begin="360" end="361" type="B1c" description="" featureGroup="Jalview" score="0.0"/><ns3:features begin="425" end="442" type="CGGGGGATTAGGGTTCGA" description="Search Results" featureGroup="B3C (reverse_complement_backward external primer)" score="0.0"/><ns3:features begin="295" end="296" type="F1c" description="" featureGroup="Jalview" score="0.0"/><ns3:features begin="297" end="299" type="F1c" description="" featureGroup="Jalview" score="0.0"/><ns3:features begin="301" end="303" type="F1c" description="" featureGroup="Jalview" score="0.0"/><ns3:features begin="306" end="306" type="F1c" description="" featureGroup="Jalview" score="0.0"/><ns3:features begin="307" end="307" type="F1c" description="" featureGroup="Jalview" score="0.0"/><ns3:features begin="308" end="309" type="F1c" description="" featureGroup="Jalview" score="0.0"/><ns3:features begin="244" end="246" type="F2 (FIP forward internal primer)" description="" featureGroup="Jalview" score="0.0"/><ns3:features begin="248" end="260" type="F2 (FIP forward internal primer)" description="" featureGroup="Jalview" score="0.0"/><ns3:features begin="261" end="261" type="F2 (FIP forward internal primer)" description="" featureGroup="Jalview" score="0.0"/><ns3:features begin="234" end="234" type="F3" description="" featureGroup="Jalview" score="0.0"/><ns3:features begin="240" end="241" type="F3" description="" featureGroup="Jalview" score="0.0"/><ns3:features begin="243" end="243" type="F3" description="" featureGroup="Jalview" score="0.0"/><ns3:features begin="394" end="412" type="GTGTAGTGGACTGCCATGG" description="Search Results" featureGroup="B2C(BIP reverse_complement_backward internal primer)" score="0.0"/><ns3:features begin="369" end="382" type="LB" description="" featureGroup="Jalview" score="0.0"/><ns3:features begin="385" end="385" type="LB" description="" featureGroup="Jalview" score="0.0"/><ns3:features begin="386" end="386" type="LB" description="" featureGroup="Jalview" score="0.0"/><ns3:features begin="387" end="387" type="LB" description="" featureGroup="Jalview" score="0.0"/><ns3:features begin="262" end="262" type="LF" description="" featureGroup="Jalview" score="0.0"/><ns3:features begin="264" end="264" type="LF" description="" featureGroup="Jalview" score="0.0"/><ns3:features begin="266" end="266" type="LF" description="" featureGroup="Jalview" score="0.0"/><ns3:features begin="267" end="267" type="LF" description="" featureGroup="Jalview" score="0.0"/><ns3:features begin="269" end="274" type="LF" description="" featureGroup="Jalview" score="0.0"/><ns3:features begin="276" end="276" type="LF" description="" featureGroup="Jalview" score="0.0"/><ns3:features begin="277" end="278" type="LF" description="" featureGroup="Jalview" score="0.0"/><ns3:features begin="279" end="279" type="LF" description="" featureGroup="Jalview" score="0.0"/><ns3:features begin="283" end="283" type="LF" description="" featureGroup="Jalview" score="0.0"/><ns3:features begin="289" end="289" type="LF" description="" featureGroup="Jalview" score="0.0"/><ns3:features begin="310" end="329" type="TGACTCAATTCATTCCGTGC" description="Search Results" featureGroup="18S_crRNA" score="0.0"/></ns3:JSeq><ns3:JSeq colour="-1" start="1" end="2254" id="sq44"><ns3:features begin="338" end="338" type="B1c" description="" featureGroup="Jalview" score="0.0"/><ns3:features begin="351" end="351" type="B1c" description="" featureGroup="Jalview" score="0.0"/><ns3:features begin="352" end="353" type="B1c" description="" featureGroup="Jalview" score="0.0"/><ns3:features begin="354" end="354" type="B1c" description="" featureGroup="Jalview" score="0.0"/><ns3:features begin="355" end="358" type="B1c" description="" featureGroup="Jalview" score="0.0"/><ns3:features begin="361" end="362" type="B1c" description="" featureGroup="Jalview" score="0.0"/><ns3:features begin="426" end="443" type="CGGGGGATTAGGGTTCGA" description="Search Results" featureGroup="B3C (reverse_complement_backward external primer)" score="0.0"/><ns3:features begin="296" end="297" type="F1c" description="" featureGroup="Jalview" score="0.0"/><ns3:features begin="298" end="300" type="F1c" description="" featureGroup="Jalview" score="0.0"/><ns3:features begin="302" end="304" type="F1c" description="" featureGroup="Jalview" score="0.0"/><ns3:features begin="307" end="307" type="F1c" description="" featureGroup="Jalview" score="0.0"/><ns3:features begin="308" end="308" type="F1c" description="" featureGroup="Jalview" score="0.0"/><ns3:features begin="309" end="310" type="F1c" description="" featureGroup="Jalview" score="0.0"/><ns3:features begin="245" end="247" type="F2 (FIP forward internal primer)" description="" featureGroup="Jalview" score="0.0"/><ns3:features begin="249" end="261" type="F2 (FIP forward internal primer)" description="" featureGroup="Jalview" score="0.0"/><ns3:features begin="262" end="262" type="F2 (FIP forward internal primer)" description="" featureGroup="Jalview" score="0.0"/><ns3:features begin="235" end="235" type="F3" description="" featureGroup="Jalview" score="0.0"/><ns3:features begin="241" end="242" type="F3" description="" featureGroup="Jalview" score="0.0"/><ns3:features begin="244" end="244" type="F3" description="" featureGroup="Jalview" score="0.0"/><ns3:features begin="395" end="413" type="GTGTAGTGGACTGCCATGG" description="Search Results" featureGroup="B2C(BIP reverse_complement_backward internal primer)" score="0.0"/><ns3:features begin="370" end="383" type="LB" description="" featureGroup="Jalview" score="0.0"/><ns3:features begin="386" end="386" type="LB" description="" featureGroup="Jalview" score="0.0"/><ns3:features begin="387" end="387" type="LB" description="" featureGroup="Jalview" score="0.0"/><ns3:features begin="388" end="388" type="LB" description="" featureGroup="Jalview" score="0.0"/><ns3:features begin="263" end="263" type="LF" description="" featureGroup="Jalview" score="0.0"/><ns3:features begin="265" end="265" type="LF" description="" featureGroup="Jalview" score="0.0"/><ns3:features begin="267" end="267" type="LF" description="" featureGroup="Jalview" score="0.0"/><ns3:features begin="268" end="268" type="LF" description="" featureGroup="Jalview" score="0.0"/><ns3:features begin="270" end="275" type="LF" description="" featureGroup="Jalview" score="0.0"/><ns3:features begin="277" end="277" type="LF" description="" featureGroup="Jalview" score="0.0"/><ns3:features begin="278" end="279" type="LF" description="" featureGroup="Jalview" score="0.0"/><ns3:features begin="280" end="280" type="LF" description="" featureGroup="Jalview" score="0.0"/><ns3:features begin="284" end="284" type="LF" description="" featureGroup="Jalview" score="0.0"/><ns3:features begin="290" end="290" type="LF" description="" featureGroup="Jalview" score="0.0"/><ns3:features begin="311" end="330" type="TGACTCAATTCATTCCGTGC" description="Search Results" featureGroup="18S_crRNA" score="0.0"/></ns3:JSeq><ns3:JSeq colour="-1" start="1" end="2273" id="sq46"><ns3:features begin="293" end="295" type="18S_crRNA" description="" featureGroup="Jalview" score="0.0"/><ns3:features begin="297" end="311" type="18S_crRNA" description="" featureGroup="Jalview" score="0.0"/><ns3:features begin="320" end="320" type="B1c" description="" featureGroup="Jalview" score="0.0"/><ns3:features begin="321" end="321" type="B1c" description="" featureGroup="Jalview" score="0.0"/><ns3:features begin="323" end="324" type="B1c" description="" featureGroup="Jalview" score="0.0"/><ns3:features begin="330" end="330" type="B1c" description="" featureGroup="Jalview" score="0.0"/><ns3:features begin="332" end="333" type="B1c" description="" featureGroup="Jalview" score="0.0"/><ns3:features begin="334" end="334" type="B1c" description="" featureGroup="Jalview" score="0.0"/><ns3:features begin="335" end="338" type="B1c" description="" featureGroup="Jalview" score="0.0"/><ns3:features begin="339" end="340" type="B1c" description="" featureGroup="Jalview" score="0.0"/><ns3:features begin="341" end="342" type="B1c" description="" featureGroup="Jalview" score="0.0"/><ns3:features begin="406" end="423" type="CGGGGGATTAGGGTTCGA" description="Search Results" featureGroup="B3C (reverse_complement_backward external primer)" score="0.0"/><ns3:features begin="278" end="279" type="F1c" description="" featureGroup="Jalview" score="0.0"/><ns3:features begin="280" end="282" type="F1c" description="" featureGroup="Jalview" score="0.0"/><ns3:features begin="283" end="283" type="F1c" description="" featureGroup="Jalview" score="0.0"/><ns3:features begin="284" end="286" type="F1c" description="" featureGroup="Jalview" score="0.0"/><ns3:features begin="288" end="289" type="F1c" description="" featureGroup="Jalview" score="0.0"/><ns3:features begin="290" end="290" type="F1c" description="" featureGroup="Jalview" score="0.0"/><ns3:features begin="291" end="292" type="F1c" description="" featureGroup="Jalview" score="0.0"/><ns3:features begin="289" end="289" type="F1c" description="" featureGroup="Jalview" score="0.0"/><ns3:features begin="232" end="232" type="F2" description="" featureGroup="Jalview" score="0.0"/><ns3:features begin="234" end="234" type="F2" description="" featureGroup="Jalview" score="0.0"/><ns3:features begin="236" end="249" type="F2 (FIP forward internal primer)" description="" featureGroup="Jalview" score="0.0"/><ns3:features begin="213" end="218" type="F3" description="" featureGroup="Jalview" score="0.0"/><ns3:features begin="223" end="223" type="F3" description="" featureGroup="Jalview" score="0.0"/><ns3:features begin="226" end="226" type="F3" description="" featureGroup="Jalview" score="0.0"/><ns3:features begin="228" end="229" type="F3" description="" featureGroup="Jalview" score="0.0"/><ns3:features begin="231" end="231" type="F3" description="" featureGroup="Jalview" score="0.0"/><ns3:features begin="375" end="393" type="GTGTAGTGGACTGCCATGG" description="Search Results" featureGroup="B2C(BIP reverse_complement_backward internal primer)" score="0.0"/><ns3:features begin="350" end="363" type="LB" description="" featureGroup="Jalview" score="0.0"/><ns3:features begin="366" end="366" type="LB" description="" featureGroup="Jalview" score="0.0"/><ns3:features begin="367" end="367" type="LB" description="" featureGroup="Jalview" score="0.0"/><ns3:features begin="368" end="368" type="LB" description="" featureGroup="Jalview" score="0.0"/><ns3:features begin="250" end="250" type="LF" description="" featureGroup="Jalview" score="0.0"/><ns3:features begin="252" end="252" type="LF" description="" featureGroup="Jalview" score="0.0"/><ns3:features begin="253" end="253" type="LF" description="" featureGroup="Jalview" score="0.0"/><ns3:features begin="254" end="254" type="LF" description="" featureGroup="Jalview" score="0.0"/><ns3:features begin="255" end="255" type="LF" description="" featureGroup="Jalview" score="0.0"/><ns3:features begin="256" end="261" type="LF" description="" featureGroup="Jalview" score="0.0"/><ns3:features begin="262" end="262" type="LF" description="" featureGroup="Jalview" score="0.0"/><ns3:features begin="263" end="263" type="LF" description="" featureGroup="Jalview" score="0.0"/><ns3:features begin="264" end="265" type="LF" description="" featureGroup="Jalview" score="0.0"/><ns3:features begin="266" end="266" type="LF" description="" featureGroup="Jalview" score="0.0"/><ns3:features begin="267" end="267" type="LF" description="" featureGroup="Jalview" score="0.0"/><ns3:features begin="268" end="268" type="LF" description="" featureGroup="Jalview" score="0.0"/><ns3:features begin="269" end="269" type="LF" description="" featureGroup="Jalview" score="0.0"/><ns3:features begin="270" end="270" type="LF" description="" featureGroup="Jalview" score="0.0"/><ns3:features begin="272" end="272" type="LF" description="" featureGroup="Jalview" score="0.0"/></ns3:JSeq><ns3:JSeq colour="-1" start="1" end="2140" id="sq48"><ns3:features begin="294" end="296" type="18S_crRNA" description="" featureGroup="Jalview" score="0.0"/><ns3:features begin="298" end="312" type="18S_crRNA" description="" featureGroup="Jalview" score="0.0"/><ns3:features begin="321" end="321" type="B1c" description="" featureGroup="Jalview" score="0.0"/><ns3:features begin="322" end="322" type="B1c" description="" featureGroup="Jalview" score="0.0"/><ns3:features begin="323" end="323" type="B1c" description="" featureGroup="Jalview" score="0.0"/><ns3:features begin="327" end="327" type="B1c" description="" featureGroup="Jalview" score="0.0"/><ns3:features begin="328" end="329" type="B1c" description="" featureGroup="Jalview" score="0.0"/><ns3:features begin="330" end="331" type="B1c" description="" featureGroup="Jalview" score="0.0"/><ns3:features begin="332" end="332" type="B1c" description="" featureGroup="Jalview" score="0.0"/><ns3:features begin="333" end="336" type="B1c" description="" featureGroup="Jalview" score="0.0"/><ns3:features begin="337" end="338" type="B1c" description="" featureGroup="Jalview" score="0.0"/><ns3:features begin="339" end="340" type="B1c" description="" featureGroup="Jalview" score="0.0"/><ns3:features begin="404" end="421" type="CGGGGGATTAGGGTTCGA" description="Search Results" featureGroup="B3C (reverse_complement_backward external primer)" score="0.0"/><ns3:features begin="279" end="279" type="F1c" description="" featureGroup="Jalview" score="0.0"/><ns3:features begin="284" end="284" type="F1c" description="" featureGroup="Jalview" score="0.0"/><ns3:features begin="285" end="287" type="F1c" description="" featureGroup="Jalview" score="0.0"/><ns3:features begin="290" end="290" type="F1c" description="" featureGroup="Jalview" score="0.0"/><ns3:features begin="291" end="291" type="F1c" description="" featureGroup="Jalview" score="0.0"/><ns3:features begin="292" end="293" type="F1c" description="" featureGroup="Jalview" score="0.0"/><ns3:features begin="231" end="233" type="F2 (FIP forward internal primer)" description="" featureGroup="Jalview" score="0.0"/><ns3:features begin="235" end="248" type="F2 (FIP forward internal primer)" description="" featureGroup="Jalview" score="0.0"/><ns3:features begin="212" end="217" type="F3" description="" featureGroup="Jalview" score="0.0"/><ns3:features begin="218" end="218" type="F3" description="" featureGroup="Jalview" score="0.0"/><ns3:features begin="222" end="222" type="F3" description="" featureGroup="Jalview" score="0.0"/><ns3:features begin="224" end="224" type="F3" description="" featureGroup="Jalview" score="0.0"/><ns3:features begin="225" end="225" type="F3" description="" featureGroup="Jalview" score="0.0"/><ns3:features begin="227" end="228" type="F3" description="" featureGroup="Jalview" score="0.0"/><ns3:features begin="230" end="230" type="F3" description="" featureGroup="Jalview" score="0.0"/><ns3:features begin="373" end="391" type="GTGTAGTGGACTGCCATGG" description="Search Results" featureGroup="B2C(BIP reverse_complement_backward internal primer)" score="0.0"/><ns3:features begin="348" end="361" type="LB" description="" featureGroup="Jalview" score="0.0"/><ns3:features begin="364" end="364" type="LB" description="" featureGroup="Jalview" score="0.0"/><ns3:features begin="365" end="365" type="LB" description="" featureGroup="Jalview" score="0.0"/><ns3:features begin="366" end="366" type="LB" description="" featureGroup="Jalview" score="0.0"/><ns3:features begin="249" end="249" type="LF" description="" featureGroup="Jalview" score="0.0"/><ns3:features begin="250" end="250" type="LF" description="" featureGroup="Jalview" score="0.0"/><ns3:features begin="251" end="251" type="LF" description="" featureGroup="Jalview" score="0.0"/><ns3:features begin="253" end="253" type="LF" description="" featureGroup="Jalview" score="0.0"/><ns3:features begin="254" end="254" type="LF" description="" featureGroup="Jalview" score="0.0"/><ns3:features begin="255" end="255" type="LF" description="" featureGroup="Jalview" score="0.0"/><ns3:features begin="256" end="261" type="LF" description="" featureGroup="Jalview" score="0.0"/><ns3:features begin="263" end="263" type="LF" description="" featureGroup="Jalview" score="0.0"/><ns3:features begin="264" end="265" type="LF" description="" featureGroup="Jalview" score="0.0"/><ns3:features begin="268" end="268" type="LF" description="" featureGroup="Jalview" score="0.0"/><ns3:features begin="273" end="273" type="LF" description="" featureGroup="Jalview" score="0.0"/><ns3:features begin="294" end="313" type="TGACTCAATTCATTCCGTGC" description="Search Results" featureGroup="18S_crRNA" score="0.0"/></ns3:JSeq><ns3:JSeq colour="-1" start="1" end="2355" id="sq50"><ns3:features begin="294" end="296" type="18S_crRNA" description="" featureGroup="Jalview" score="0.0"/><ns3:features begin="298" end="312" type="18S_crRNA" description="" featureGroup="Jalview" score="0.0"/><ns3:features begin="321" end="321" type="B1c" description="" featureGroup="Jalview" score="0.0"/><ns3:features begin="322" end="322" type="B1c" description="" featureGroup="Jalview" score="0.0"/><ns3:features begin="323" end="323" type="B1c" description="" featureGroup="Jalview" score="0.0"/><ns3:features begin="324" end="324" type="B1c" description="" featureGroup="Jalview" score="0.0"/><ns3:features begin="327" end="327" type="B1c" description="" featureGroup="Jalview" score="0.0"/><ns3:features begin="328" end="329" type="B1c" description="" featureGroup="Jalview" score="0.0"/><ns3:features begin="330" end="331" type="B1c" description="" featureGroup="Jalview" score="0.0"/><ns3:features begin="332" end="332" type="B1c" description="" featureGroup="Jalview" score="0.0"/><ns3:features begin="333" end="336" type="B1c" description="" featureGroup="Jalview" score="0.0"/><ns3:features begin="337" end="338" type="B1c" description="" featureGroup="Jalview" score="0.0"/><ns3:features begin="339" end="340" type="B1c" description="" featureGroup="Jalview" score="0.0"/><ns3:features begin="404" end="421" type="CGGGGGATTAGGGTTCGA" description="Search Results" featureGroup="B3C (reverse_complement_backward external primer)" score="0.0"/><ns3:features begin="279" end="279" type="F1c" description="" featureGroup="Jalview" score="0.0"/><ns3:features begin="281" end="283" type="F1c" description="" featureGroup="Jalview" score="0.0"/><ns3:features begin="285" end="287" type="F1c" description="" featureGroup="Jalview" score="0.0"/><ns3:features begin="290" end="290" type="F1c" description="" featureGroup="Jalview" score="0.0"/><ns3:features begin="291" end="291" type="F1c" description="" featureGroup="Jalview" score="0.0"/><ns3:features begin="292" end="293" type="F1c" description="" featureGroup="Jalview" score="0.0"/><ns3:features begin="230" end="232" type="F2 (FIP forward internal primer)" description="" featureGroup="Jalview" score="0.0"/><ns3:features begin="234" end="247" type="F2 (FIP forward internal primer)" description="" featureGroup="Jalview" score="0.0"/><ns3:features begin="217" end="217" type="F3" description="" featureGroup="Jalview" score="0.0"/><ns3:features begin="221" end="221" type="F3" description="" featureGroup="Jalview" score="0.0"/><ns3:features begin="226" end="227" type="F3" description="" featureGroup="Jalview" score="0.0"/><ns3:features begin="229" end="229" type="F3" description="" featureGroup="Jalview" score="0.0"/><ns3:features begin="373" end="391" type="GTGTAGTGGACTGCCATGG" description="Search Results" featureGroup="B2C(BIP reverse_complement_backward internal primer)" score="0.0"/><ns3:features begin="348" end="361" type="LB" description="" featureGroup="Jalview" score="0.0"/><ns3:features begin="364" end="364" type="LB" description="" featureGroup="Jalview" score="0.0"/><ns3:features begin="365" end="365" type="LB" description="" featureGroup="Jalview" score="0.0"/><ns3:features begin="366" end="366" type="LB" description="" featureGroup="Jalview" score="0.0"/><ns3:features begin="248" end="248" type="LF" description="" featureGroup="Jalview" score="0.0"/><ns3:features begin="249" end="249" type="LF" description="" featureGroup="Jalview" score="0.0"/><ns3:features begin="250" end="250" type="LF" description="" featureGroup="Jalview" score="0.0"/><ns3:features begin="252" end="252" type="LF" description="" featureGroup="Jalview" score="0.0"/><ns3:features begin="253" end="253" type="LF" description="" featureGroup="Jalview" score="0.0"/><ns3:features begin="254" end="254" type="LF" description="" featureGroup="Jalview" score="0.0"/><ns3:features begin="256" end="260" type="LF" description="" featureGroup="Jalview" score="0.0"/><ns3:features begin="262" end="262" type="LF" description="" featureGroup="Jalview" score="0.0"/><ns3:features begin="263" end="264" type="LF" description="" featureGroup="Jalview" score="0.0"/><ns3:features begin="273" end="273" type="LF" description="" featureGroup="Jalview" score="0.0"/><ns3:features begin="294" end="313" type="TGACTCAATTCATTCCGTGC" description="Search Results" featureGroup="18S_crRNA" score="0.0"/></ns3:JSeq><ns3:JSeq colour="-1" start="1" end="2357" id="sq52"><ns3:features begin="294" end="296" type="18S_crRNA" description="" featureGroup="Jalview" score="0.0"/><ns3:features begin="298" end="312" type="18S_crRNA" description="" featureGroup="Jalview" score="0.0"/><ns3:features begin="321" end="321" type="B1c" description="" featureGroup="Jalview" score="0.0"/><ns3:features begin="322" end="322" type="B1c" description="" featureGroup="Jalview" score="0.0"/><ns3:features begin="323" end="323" type="B1c" description="" featureGroup="Jalview" score="0.0"/><ns3:features begin="324" end="324" type="B1c" description="" featureGroup="Jalview" score="0.0"/><ns3:features begin="327" end="327" type="B1c" description="" featureGroup="Jalview" score="0.0"/><ns3:features begin="328" end="329" type="B1c" description="" featureGroup="Jalview" score="0.0"/><ns3:features begin="330" end="331" type="B1c" description="" featureGroup="Jalview" score="0.0"/><ns3:features begin="332" end="332" type="B1c" description="" featureGroup="Jalview" score="0.0"/><ns3:features begin="333" end="336" type="B1c" description="" featureGroup="Jalview" score="0.0"/><ns3:features begin="337" end="338" type="B1c" description="" featureGroup="Jalview" score="0.0"/><ns3:features begin="339" end="340" type="B1c" description="" featureGroup="Jalview" score="0.0"/><ns3:features begin="404" end="421" type="CGGGGGATTAGGGTTCGA" description="Search Results" featureGroup="B3C (reverse_complement_backward external primer)" score="0.0"/><ns3:features begin="279" end="279" type="F1c" description="" featureGroup="Jalview" score="0.0"/><ns3:features begin="281" end="283" type="F1c" description="" featureGroup="Jalview" score="0.0"/><ns3:features begin="285" end="287" type="F1c" description="" featureGroup="Jalview" score="0.0"/><ns3:features begin="290" end="290" type="F1c" description="" featureGroup="Jalview" score="0.0"/><ns3:features begin="291" end="291" type="F1c" description="" featureGroup="Jalview" score="0.0"/><ns3:features begin="292" end="293" type="F1c" description="" featureGroup="Jalview" score="0.0"/><ns3:features begin="230" end="232" type="F2 (FIP forward internal primer)" description="" featureGroup="Jalview" score="0.0"/><ns3:features begin="234" end="247" type="F2 (FIP forward internal primer)" description="" featureGroup="Jalview" score="0.0"/><ns3:features begin="217" end="217" type="F3" description="" featureGroup="Jalview" score="0.0"/><ns3:features begin="221" end="221" type="F3" description="" featureGroup="Jalview" score="0.0"/><ns3:features begin="226" end="227" type="F3" description="" featureGroup="Jalview" score="0.0"/><ns3:features begin="229" end="229" type="F3" description="" featureGroup="Jalview" score="0.0"/><ns3:features begin="373" end="391" type="GTGTAGTGGACTGCCATGG" description="Search Results" featureGroup="B2C(BIP reverse_complement_backward internal primer)" score="0.0"/><ns3:features begin="348" end="361" type="LB" description="" featureGroup="Jalview" score="0.0"/><ns3:features begin="364" end="364" type="LB" description="" featureGroup="Jalview" score="0.0"/><ns3:features begin="365" end="365" type="LB" description="" featureGroup="Jalview" score="0.0"/><ns3:features begin="366" end="366" type="LB" description="" featureGroup="Jalview" score="0.0"/><ns3:features begin="248" end="248" type="LF" description="" featureGroup="Jalview" score="0.0"/><ns3:features begin="249" end="249" type="LF" description="" featureGroup="Jalview" score="0.0"/><ns3:features begin="250" end="250" type="LF" description="" featureGroup="Jalview" score="0.0"/><ns3:features begin="252" end="252" type="LF" description="" featureGroup="Jalview" score="0.0"/><ns3:features begin="253" end="253" type="LF" description="" featureGroup="Jalview" score="0.0"/><ns3:features begin="254" end="254" type="LF" description="" featureGroup="Jalview" score="0.0"/><ns3:features begin="256" end="260" type="LF" description="" featureGroup="Jalview" score="0.0"/><ns3:features begin="262" end="262" type="LF" description="" featureGroup="Jalview" score="0.0"/><ns3:features begin="263" end="264" type="LF" description="" featureGroup="Jalview" score="0.0"/><ns3:features begin="273" end="273" type="LF" description="" featureGroup="Jalview" score="0.0"/><ns3:features begin="294" end="313" type="TGACTCAATTCATTCCGTGC" description="Search Results" featureGroup="18S_crRNA" score="0.0"/></ns3:JSeq><ns3:JSeq colour="-1" start="1" end="2356" id="sq54"><ns3:features begin="294" end="296" type="18S_crRNA" description="" featureGroup="Jalview" score="0.0"/><ns3:features begin="298" end="312" type="18S_crRNA" description="" featureGroup="Jalview" score="0.0"/><ns3:features begin="321" end="321" type="B1c" description="" featureGroup="Jalview" score="0.0"/><ns3:features begin="322" end="322" type="B1c" description="" featureGroup="Jalview" score="0.0"/><ns3:features begin="323" end="323" type="B1c" description="" featureGroup="Jalview" score="0.0"/><ns3:features begin="324" end="324" type="B1c" description="" featureGroup="Jalview" score="0.0"/><ns3:features begin="327" end="327" type="B1c" description="" featureGroup="Jalview" score="0.0"/><ns3:features begin="328" end="329" type="B1c" description="" featureGroup="Jalview" score="0.0"/><ns3:features begin="330" end="331" type="B1c" description="" featureGroup="Jalview" score="0.0"/><ns3:features begin="332" end="332" type="B1c" description="" featureGroup="Jalview" score="0.0"/><ns3:features begin="333" end="336" type="B1c" description="" featureGroup="Jalview" score="0.0"/><ns3:features begin="337" end="338" type="B1c" description="" featureGroup="Jalview" score="0.0"/><ns3:features begin="339" end="340" type="B1c" description="" featureGroup="Jalview" score="0.0"/><ns3:features begin="404" end="421" type="CGGGGGATTAGGGTTCGA" description="Search Results" featureGroup="B3C (reverse_complement_backward external primer)" score="0.0"/><ns3:features begin="279" end="279" type="F1c" description="" featureGroup="Jalview" score="0.0"/><ns3:features begin="281" end="283" type="F1c" description="" featureGroup="Jalview" score="0.0"/><ns3:features begin="285" end="287" type="F1c" description="" featureGroup="Jalview" score="0.0"/><ns3:features begin="290" end="290" type="F1c" description="" featureGroup="Jalview" score="0.0"/><ns3:features begin="291" end="291" type="F1c" description="" featureGroup="Jalview" score="0.0"/><ns3:features begin="292" end="293" type="F1c" description="" featureGroup="Jalview" score="0.0"/><ns3:features begin="230" end="232" type="F2 (FIP forward internal primer)" description="" featureGroup="Jalview" score="0.0"/><ns3:features begin="234" end="247" type="F2 (FIP forward internal primer)" description="" featureGroup="Jalview" score="0.0"/><ns3:features begin="217" end="217" type="F3" description="" featureGroup="Jalview" score="0.0"/><ns3:features begin="221" end="221" type="F3" description="" featureGroup="Jalview" score="0.0"/><ns3:features begin="226" end="227" type="F3" description="" featureGroup="Jalview" score="0.0"/><ns3:features begin="229" end="229" type="F3" description="" featureGroup="Jalview" score="0.0"/><ns3:features begin="373" end="391" type="GTGTAGTGGACTGCCATGG" description="Search Results" featureGroup="B2C(BIP reverse_complement_backward internal primer)" score="0.0"/><ns3:features begin="348" end="361" type="LB" description="" featureGroup="Jalview" score="0.0"/><ns3:features begin="364" end="364" type="LB" description="" featureGroup="Jalview" score="0.0"/><ns3:features begin="365" end="365" type="LB" description="" featureGroup="Jalview" score="0.0"/><ns3:features begin="366" end="366" type="LB" description="" featureGroup="Jalview" score="0.0"/><ns3:features begin="248" end="248" type="LF" description="" featureGroup="Jalview" score="0.0"/><ns3:features begin="249" end="249" type="LF" description="" featureGroup="Jalview" score="0.0"/><ns3:features begin="250" end="250" type="LF" description="" featureGroup="Jalview" score="0.0"/><ns3:features begin="252" end="252" type="LF" description="" featureGroup="Jalview" score="0.0"/><ns3:features begin="253" end="253" type="LF" description="" featureGroup="Jalview" score="0.0"/><ns3:features begin="254" end="254" type="LF" description="" featureGroup="Jalview" score="0.0"/><ns3:features begin="256" end="260" type="LF" description="" featureGroup="Jalview" score="0.0"/><ns3:features begin="262" end="262" type="LF" description="" featureGroup="Jalview" score="0.0"/><ns3:features begin="263" end="264" type="LF" description="" featureGroup="Jalview" score="0.0"/><ns3:features begin="273" end="273" type="LF" description="" featureGroup="Jalview" score="0.0"/><ns3:features begin="294" end="313" type="TGACTCAATTCATTCCGTGC" description="Search Results" featureGroup="18S_crRNA" score="0.0"/></ns3:JSeq><ns3:JSeq colour="-1" start="1" end="2360" id="sq56"><ns3:features begin="293" end="295" type="18S_crRNA" description="" featureGroup="Jalview" score="0.0"/><ns3:features begin="297" end="311" type="18S_crRNA" description="" featureGroup="Jalview" score="0.0"/><ns3:features begin="320" end="320" type="B1c" description="" featureGroup="Jalview" score="0.0"/><ns3:features begin="321" end="321" type="B1c" description="" featureGroup="Jalview" score="0.0"/><ns3:features begin="322" end="322" type="B1c" description="" featureGroup="Jalview" score="0.0"/><ns3:features begin="323" end="323" type="B1c" description="" featureGroup="Jalview" score="0.0"/><ns3:features begin="326" end="326" type="B1c" description="" featureGroup="Jalview" score="0.0"/><ns3:features begin="327" end="328" type="B1c" description="" featureGroup="Jalview" score="0.0"/><ns3:features begin="329" end="330" type="B1c" description="" featureGroup="Jalview" score="0.0"/><ns3:features begin="331" end="331" type="B1c" description="" featureGroup="Jalview" score="0.0"/><ns3:features begin="332" end="335" type="B1c" description="" featureGroup="Jalview" score="0.0"/><ns3:features begin="336" end="337" type="B1c" description="" featureGroup="Jalview" score="0.0"/><ns3:features begin="338" end="339" type="B1c" description="" featureGroup="Jalview" score="0.0"/><ns3:features begin="403" end="420" type="CGGGGGATTAGGGTTCGA" description="Search Results" featureGroup="B3C (reverse_complement_backward external primer)" score="0.0"/><ns3:features begin="278" end="278" type="F1c" description="" featureGroup="Jalview" score="0.0"/><ns3:features begin="280" end="282" type="F1c" description="" featureGroup="Jalview" score="0.0"/><ns3:features begin="284" end="286" type="F1c" description="" featureGroup="Jalview" score="0.0"/><ns3:features begin="289" end="289" type="F1c" description="" featureGroup="Jalview" score="0.0"/><ns3:features begin="290" end="290" type="F1c" description="" featureGroup="Jalview" score="0.0"/><ns3:features begin="291" end="292" type="F1c" description="" featureGroup="Jalview" score="0.0"/><ns3:features begin="230" end="232" type="F2 (FIP forward internal primer)" description="" featureGroup="Jalview" score="0.0"/><ns3:features begin="234" end="247" type="F2 (FIP forward internal primer)" description="" featureGroup="Jalview" score="0.0"/><ns3:features begin="211" end="216" type="F3" description="" featureGroup="Jalview" score="0.0"/><ns3:features begin="217" end="217" type="F3" description="" featureGroup="Jalview" score="0.0"/><ns3:features begin="221" end="221" type="F3" description="" featureGroup="Jalview" score="0.0"/><ns3:features begin="226" end="227" type="F3" description="" featureGroup="Jalview" score="0.0"/><ns3:features begin="229" end="229" type="F3" description="" featureGroup="Jalview" score="0.0"/><ns3:features begin="372" end="390" type="GTGTAGTGGACTGCCATGG" description="Search Results" featureGroup="B2C(BIP reverse_complement_backward internal primer)" score="0.0"/><ns3:features begin="347" end="360" type="LB" description="" featureGroup="Jalview" score="0.0"/><ns3:features begin="363" end="363" type="LB" description="" featureGroup="Jalview" score="0.0"/><ns3:features begin="364" end="364" type="LB" description="" featureGroup="Jalview" score="0.0"/><ns3:features begin="365" end="365" type="LB" description="" featureGroup="Jalview" score="0.0"/><ns3:features begin="248" end="248" type="LF" description="" featureGroup="Jalview" score="0.0"/><ns3:features begin="249" end="249" type="LF" description="" featureGroup="Jalview" score="0.0"/><ns3:features begin="250" end="250" type="LF" description="" featureGroup="Jalview" score="0.0"/><ns3:features begin="252" end="252" type="LF" description="" featureGroup="Jalview" score="0.0"/><ns3:features begin="253" end="253" type="LF" description="" featureGroup="Jalview" score="0.0"/><ns3:features begin="254" end="254" type="LF" description="" featureGroup="Jalview" score="0.0"/><ns3:features begin="255" end="255" type="LF" description="" featureGroup="Jalview" score="0.0"/><ns3:features begin="256" end="260" type="LF" description="" featureGroup="Jalview" score="0.0"/><ns3:features begin="262" end="262" type="LF" description="" featureGroup="Jalview" score="0.0"/><ns3:features begin="263" end="264" type="LF" description="" featureGroup="Jalview" score="0.0"/><ns3:features begin="267" end="267" type="LF" description="" featureGroup="Jalview" score="0.0"/><ns3:features begin="272" end="272" type="LF" description="" featureGroup="Jalview" score="0.0"/></ns3:JSeq><ns3:JSeq colour="-1" start="1" end="1802" id="sq58"><ns3:features begin="294" end="296" type="18S_crRNA" description="" featureGroup="Jalview" score="0.0"/><ns3:features begin="321" end="321" type="B1c" description="" featureGroup="Jalview" score="0.0"/><ns3:features begin="322" end="322" type="B1c" description="" featureGroup="Jalview" score="0.0"/><ns3:features begin="323" end="323" type="B1c" description="" featureGroup="Jalview" score="0.0"/><ns3:features begin="324" end="324" type="B1c" description="" featureGroup="Jalview" score="0.0"/><ns3:features begin="327" end="327" type="B1c" description="" featureGroup="Jalview" score="0.0"/><ns3:features begin="328" end="329" type="B1c" description="" featureGroup="Jalview" score="0.0"/><ns3:features begin="330" end="331" type="B1c" description="" featureGroup="Jalview" score="0.0"/><ns3:features begin="332" end="332" type="B1c" description="" featureGroup="Jalview" score="0.0"/><ns3:features begin="333" end="336" type="B1c" description="" featureGroup="Jalview" score="0.0"/><ns3:features begin="337" end="338" type="B1c" description="" featureGroup="Jalview" score="0.0"/><ns3:features begin="339" end="340" type="B1c" description="" featureGroup="Jalview" score="0.0"/><ns3:features begin="404" end="421" type="CGGGGGATTAGGGTTCGA" description="Search Results" featureGroup="B3C (reverse_complement_backward external primer)" score="0.0"/><ns3:features begin="279" end="279" type="F1c" description="" featureGroup="Jalview" score="0.0"/><ns3:features begin="281" end="283" type="F1c" description="" featureGroup="Jalview" score="0.0"/><ns3:features begin="285" end="287" type="F1c" description="" featureGroup="Jalview" score="0.0"/><ns3:features begin="290" end="290" type="F1c" description="" featureGroup="Jalview" score="0.0"/><ns3:features begin="291" end="291" type="F1c" description="" featureGroup="Jalview" score="0.0"/><ns3:features begin="292" end="293" type="F1c" description="" featureGroup="Jalview" score="0.0"/><ns3:features begin="230" end="232" type="F2 (FIP forward internal primer)" description="" featureGroup="Jalview" score="0.0"/><ns3:features begin="234" end="247" type="F2 (FIP forward internal primer)" description="" featureGroup="Jalview" score="0.0"/><ns3:features begin="217" end="217" type="F3" description="" featureGroup="Jalview" score="0.0"/><ns3:features begin="221" end="221" type="F3" description="" featureGroup="Jalview" score="0.0"/><ns3:features begin="226" end="227" type="F3" description="" featureGroup="Jalview" score="0.0"/><ns3:features begin="229" end="229" type="F3" description="" featureGroup="Jalview" score="0.0"/><ns3:features begin="373" end="391" type="GTGTAGTGGACTGCCATGG" description="Search Results" featureGroup="B2C(BIP reverse_complement_backward internal primer)" score="0.0"/><ns3:features begin="348" end="361" type="LB" description="" featureGroup="Jalview" score="0.0"/><ns3:features begin="364" end="364" type="LB" description="" featureGroup="Jalview" score="0.0"/><ns3:features begin="365" end="365" type="LB" description="" featureGroup="Jalview" score="0.0"/><ns3:features begin="366" end="366" type="LB" description="" featureGroup="Jalview" score="0.0"/><ns3:features begin="248" end="248" type="LF" description="" featureGroup="Jalview" score="0.0"/><ns3:features begin="249" end="249" type="LF" description="" featureGroup="Jalview" score="0.0"/><ns3:features begin="250" end="250" type="LF" description="" featureGroup="Jalview" score="0.0"/><ns3:features begin="252" end="252" type="LF" description="" featureGroup="Jalview" score="0.0"/><ns3:features begin="253" end="253" type="LF" description="" featureGroup="Jalview" score="0.0"/><ns3:features begin="254" end="254" type="LF" description="" featureGroup="Jalview" score="0.0"/><ns3:features begin="256" end="260" type="LF" description="" featureGroup="Jalview" score="0.0"/><ns3:features begin="262" end="262" type="LF" description="" featureGroup="Jalview" score="0.0"/><ns3:features begin="263" end="264" type="LF" description="" featureGroup="Jalview" score="0.0"/><ns3:features begin="273" end="273" type="LF" description="" featureGroup="Jalview" score="0.0"/><ns3:features begin="294" end="313" type="TGACTCAATTCATTCCGTGC" description="Search Results" featureGroup="18S_crRNA" score="0.0"/></ns3:JSeq><ns3:JSeq colour="-1" start="1" end="2344" id="sq60"><ns3:features begin="320" end="320" type="B1c" description="" featureGroup="Jalview" score="0.0"/><ns3:features begin="321" end="321" type="B1c" description="" featureGroup="Jalview" score="0.0"/><ns3:features begin="322" end="322" type="B1c" description="" featureGroup="Jalview" score="0.0"/><ns3:features begin="323" end="323" type="B1c" description="" featureGroup="Jalview" score="0.0"/><ns3:features begin="326" end="326" type="B1c" description="" featureGroup="Jalview" score="0.0"/><ns3:features begin="327" end="328" type="B1c" description="" featureGroup="Jalview" score="0.0"/><ns3:features begin="329" end="330" type="B1c" description="" featureGroup="Jalview" score="0.0"/><ns3:features begin="331" end="331" type="B1c" description="" featureGroup="Jalview" score="0.0"/><ns3:features begin="332" end="335" type="B1c" description="" featureGroup="Jalview" score="0.0"/><ns3:features begin="336" end="337" type="B1c" description="" featureGroup="Jalview" score="0.0"/><ns3:features begin="338" end="339" type="B1c" description="" featureGroup="Jalview" score="0.0"/><ns3:features begin="403" end="420" type="CGGGGGATTAGGGTTCGA" description="Search Results" featureGroup="B3C (reverse_complement_backward external primer)" score="0.0"/><ns3:features begin="278" end="278" type="F1c" description="" featureGroup="Jalview" score="0.0"/><ns3:features begin="280" end="282" type="F1c" description="" featureGroup="Jalview" score="0.0"/><ns3:features begin="284" end="286" type="F1c" description="" featureGroup="Jalview" score="0.0"/><ns3:features begin="289" end="289" type="F1c" description="" featureGroup="Jalview" score="0.0"/><ns3:features begin="290" end="290" type="F1c" description="" featureGroup="Jalview" score="0.0"/><ns3:features begin="291" end="292" type="F1c" description="" featureGroup="Jalview" score="0.0"/><ns3:features begin="230" end="232" type="F2 (FIP forward internal primer)" description="" featureGroup="Jalview" score="0.0"/><ns3:features begin="234" end="247" type="F2 (FIP forward internal primer)" description="" featureGroup="Jalview" score="0.0"/><ns3:features begin="211" end="216" type="F3" description="" featureGroup="Jalview" score="0.0"/><ns3:features begin="217" end="217" type="F3" description="" featureGroup="Jalview" score="0.0"/><ns3:features begin="221" end="221" type="F3" description="" featureGroup="Jalview" score="0.0"/><ns3:features begin="226" end="227" type="F3" description="" featureGroup="Jalview" score="0.0"/><ns3:features begin="229" end="229" type="F3" description="" featureGroup="Jalview" score="0.0"/><ns3:features begin="372" end="390" type="GTGTAGTGGACTGCCATGG" description="Search Results" featureGroup="B2C(BIP reverse_complement_backward internal primer)" score="0.0"/><ns3:features begin="347" end="360" type="LB" description="" featureGroup="Jalview" score="0.0"/><ns3:features begin="363" end="363" type="LB" description="" featureGroup="Jalview" score="0.0"/><ns3:features begin="364" end="364" type="LB" description="" featureGroup="Jalview" score="0.0"/><ns3:features begin="365" end="365" type="LB" description="" featureGroup="Jalview" score="0.0"/><ns3:features begin="248" end="248" type="LF" description="" featureGroup="Jalview" score="0.0"/><ns3:features begin="249" end="249" type="LF" description="" featureGroup="Jalview" score="0.0"/><ns3:features begin="250" end="250" type="LF" description="" featureGroup="Jalview" score="0.0"/><ns3:features begin="252" end="252" type="LF" description="" featureGroup="Jalview" score="0.0"/><ns3:features begin="253" end="253" type="LF" description="" featureGroup="Jalview" score="0.0"/><ns3:features begin="254" end="254" type="LF" description="" featureGroup="Jalview" score="0.0"/><ns3:features begin="255" end="255" type="LF" description="" featureGroup="Jalview" score="0.0"/><ns3:features begin="256" end="260" type="LF" description="" featureGroup="Jalview" score="0.0"/><ns3:features begin="262" end="262" type="LF" description="" featureGroup="Jalview" score="0.0"/><ns3:features begin="263" end="264" type="LF" description="" featureGroup="Jalview" score="0.0"/><ns3:features begin="267" end="267" type="LF" description="" featureGroup="Jalview" score="0.0"/><ns3:features begin="272" end="272" type="LF" description="" featureGroup="Jalview" score="0.0"/><ns3:features begin="293" end="312" type="TGACTCAATTCATTCCGTGC" description="Search Results" featureGroup="18S_crRNA" score="0.0"/></ns3:JSeq><ns3:JSeq colour="-1" start="1" end="2344" id="sq62"><ns3:features begin="320" end="320" type="B1c" description="" featureGroup="Jalview" score="0.0"/><ns3:features begin="321" end="321" type="B1c" description="" featureGroup="Jalview" score="0.0"/><ns3:features begin="322" end="322" type="B1c" description="" featureGroup="Jalview" score="0.0"/><ns3:features begin="323" end="323" type="B1c" description="" featureGroup="Jalview" score="0.0"/><ns3:features begin="326" end="326" type="B1c" description="" featureGroup="Jalview" score="0.0"/><ns3:features begin="327" end="328" type="B1c" description="" featureGroup="Jalview" score="0.0"/><ns3:features begin="329" end="330" type="B1c" description="" featureGroup="Jalview" score="0.0"/><ns3:features begin="331" end="331" type="B1c" description="" featureGroup="Jalview" score="0.0"/><ns3:features begin="332" end="335" type="B1c" description="" featureGroup="Jalview" score="0.0"/><ns3:features begin="336" end="337" type="B1c" description="" featureGroup="Jalview" score="0.0"/><ns3:features begin="338" end="339" type="B1c" description="" featureGroup="Jalview" score="0.0"/><ns3:features begin="403" end="420" type="CGGGGGATTAGGGTTCGA" description="Search Results" featureGroup="B3C (reverse_complement_backward external primer)" score="0.0"/><ns3:features begin="278" end="278" type="F1c" description="" featureGroup="Jalview" score="0.0"/><ns3:features begin="280" end="282" type="F1c" description="" featureGroup="Jalview" score="0.0"/><ns3:features begin="284" end="286" type="F1c" description="" featureGroup="Jalview" score="0.0"/><ns3:features begin="289" end="289" type="F1c" description="" featureGroup="Jalview" score="0.0"/><ns3:features begin="290" end="290" type="F1c" description="" featureGroup="Jalview" score="0.0"/><ns3:features begin="291" end="292" type="F1c" description="" featureGroup="Jalview" score="0.0"/><ns3:features begin="230" end="232" type="F2 (FIP forward internal primer)" description="" featureGroup="Jalview" score="0.0"/><ns3:features begin="234" end="247" type="F2 (FIP forward internal primer)" description="" featureGroup="Jalview" score="0.0"/><ns3:features begin="211" end="216" type="F3" description="" featureGroup="Jalview" score="0.0"/><ns3:features begin="217" end="217" type="F3" description="" featureGroup="Jalview" score="0.0"/><ns3:features begin="221" end="221" type="F3" description="" featureGroup="Jalview" score="0.0"/><ns3:features begin="226" end="227" type="F3" description="" featureGroup="Jalview" score="0.0"/><ns3:features begin="229" end="229" type="F3" description="" featureGroup="Jalview" score="0.0"/><ns3:features begin="372" end="390" type="GTGTAGTGGACTGCCATGG" description="Search Results" featureGroup="B2C(BIP reverse_complement_backward internal primer)" score="0.0"/><ns3:features begin="347" end="360" type="LB" description="" featureGroup="Jalview" score="0.0"/><ns3:features begin="363" end="363" type="LB" description="" featureGroup="Jalview" score="0.0"/><ns3:features begin="364" end="364" type="LB" description="" featureGroup="Jalview" score="0.0"/><ns3:features begin="365" end="365" type="LB" description="" featureGroup="Jalview" score="0.0"/><ns3:features begin="248" end="248" type="LF" description="" featureGroup="Jalview" score="0.0"/><ns3:features begin="249" end="249" type="LF" description="" featureGroup="Jalview" score="0.0"/><ns3:features begin="250" end="250" type="LF" description="" featureGroup="Jalview" score="0.0"/><ns3:features begin="252" end="252" type="LF" description="" featureGroup="Jalview" score="0.0"/><ns3:features begin="253" end="253" type="LF" description="" featureGroup="Jalview" score="0.0"/><ns3:features begin="254" end="254" type="LF" description="" featureGroup="Jalview" score="0.0"/><ns3:features begin="255" end="255" type="LF" description="" featureGroup="Jalview" score="0.0"/><ns3:features begin="256" end="260" type="LF" description="" featureGroup="Jalview" score="0.0"/><ns3:features begin="262" end="262" type="LF" description="" featureGroup="Jalview" score="0.0"/><ns3:features begin="263" end="264" type="LF" description="" featureGroup="Jalview" score="0.0"/><ns3:features begin="267" end="267" type="LF" description="" featureGroup="Jalview" score="0.0"/><ns3:features begin="272" end="272" type="LF" description="" featureGroup="Jalview" score="0.0"/><ns3:features begin="293" end="312" type="TGACTCAATTCATTCCGTGC" description="Search Results" featureGroup="18S_crRNA" score="0.0"/></ns3:JSeq></ns3:JalviewModel>
```
